# “A Market-Based Virus Monitoring Strategy Complementary to Epidemiological Surveillance in Urban Settings”

**DOI:** 10.64898/2025.12.22.25342882

**Authors:** Paola Martínez-Duque, Marco A. Jiménez-Rico, Lucio A. Bacab-Cab, Aarón G. Cantón, Rhys P.D. Inward, Bernardo Gutierrez, Sumali Bajaj, Stien Vandendiessche, Azael Che-Mendoza, Olivia Contaldo, James Earnest, Pablo Manrique-Saide, Gonzalo Vazquez-Prokopec, Daniel Canul Canul, Karina Jacqueline Ciau Carrillo, Guadalupe Ayora-Talavera, David Roiz, Henry Puerta-Guardo, Carlos Machaín-Williams, Arturo Reyes-Sandoval, Moritz U.G. Kraemer, Miguel A. García-Knight, Gerardo Suzán, Marina Escalera-Zamudio

## Abstract

Mexico has experienced several viral outbreaks of substantial intensity, including hyperendemic dengue since the mid-1990s, the COVID-19 epidemic in 2020-2022, and recent reports of avian influenza A (H5N1) in poultry, representing an ongoing risk of zoonotic transmission. Under a One Health framework, traditional markets represent valuable sites for virus monitoring at the human-animal interface. As a case study, we used the central market of Merida City in Yucatan, Mexico, a regional hotspot for viral outbreaks. We conducted a pilot evaluation of a virus monitoring strategy drawing from entomological, wastewater, and live bird surveillance. Systematic longitudinal sampling was carried out over 11 months at 1 to 6-week intervals from April 2022 to February 2023. Samples were screened using RT-qPCR, with positives further characterised through sequencing and phylogenetic analyses. Results were interpreted in the context of official national epidemiological data and surveillance efforts. We report an early detection of DENV-3 lineage III-B3.2 (genotype III American II) from a mosquito pool preceding its identification from contemporaneous human-derived sequences derived from genomic surveillance efforts. SARS-CoV-2 RNA was detected from wastewater surveillance throughout both epidemic waves recorded at the city and state level, with a broad overlap across temporal epidemiological trends. Cloacal swabs from two juvenile birds yielded putative signals consistent with detection of avian influenza A virus, suggesting a possible cryptic virus circulation in live birds sold at the market. Our study demonstrates the feasibility of implementing similar strategies to monitor multiple viral pathogens in urban settings. While not suitable for the detection of novel outbreaks, this approach may complement existing surveillance efforts by delivering molecular signals supporting the detection of epidemiologically relevant viruses in circulation, particularly in settings where genomic capacity remains limited.

## Supplementary material for "“A Market-Based Virus Monitoring Strategy Complementary to Epidemiological Surveillance in Urban Settings”": S3_File.microreact

```
{
  "charts": {
    "chart-1": {
      "controls": true,
      "interpolate": "linear",
      "seriesStacking": "stacked",
      "xAxisLabelLimit": 120,
      "yAxisLabelLimit": 30,
      "title": "Chart",
      "paneId": "chart-1",
      "type": "area",
      "xAxisField": "DATE",
      "xAxisType": "ordinal"
    }
  },
  "datasets": {
    "dataset-1": {
      "id": "dataset-1",
      "file": "jyan",
      "idFieldName": "NAME"
    }
  },
  "files": {
    "jyan": {
      "id": "jyan",
      "size": 144705,
      "type": "data",
      "name": "DENV3-NAMES-DATES-E.tsv",
      "format": "text/csv",
      "blob": "data:application/octet-stream;base64,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"
    },
    "eenh": {
      "id": "eenh",
      "size": 188006,
      "type": "tree",
      "name": "DENV3-E2.fasta.tree",
      "format": "text/x-nh",
      "blob": "data:application/octet-stream;base64,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"
    }
  },
  "filters": {
    "paneFilters": [],
    "dataFilters": [],
    "chartFilters": [],
    "searchOperator": "includes",
    "searchValue": "",
    "selection": [
      "DENV3|Mexico|Pool_Aaegypti|Mex-Yuc|10/2022"
    ],
    "selectionBreakdownField": null
  },
  "matrices": {},
  "maps": {
    "map-1": {
      "controls": true,
      "dataType": "geographic-coordinates",
      "grouped": true,
      "groupMarkersByRegion": false,
      "lasso": false,
      "markersOpacity": 100,
      "maxNodeSize": 64,
      "minNodeSize": 4,
      "nodeSize": 11,
      "path": null,
      "regionsColourField": null,
      "regionsColourMethod": "entries",
      "regionsColourOpacity": 100,
      "regionsColourPalette": "ColorBrewer YlOrBr-2",
      "scaleMarkers": true,
      "scaleType": "logarithmic",
      "showMarkers": true,
      "showRegionOutlines": true,
      "showRegions": true,
      "style": "basic",
      "tileLayerDialog": false,
      "tileLayerOpts": null,
      "tileLayerUrl": null,
      "trackViewport": false,
      "type": "mapbox",
      "title": "Map",
      "paneId": "map-1",
      "latitudeField": "LAT",
      "longitudeField": "LON",
      "maxMarkerSize": 31,
      "viewport": {
        "longitude": -84.48342815828705,
        "latitude": 16.595226033951093,
        "zoom": 1.3899072988006105,
        "pitch": 0,
        "bearing": 0,
        "padding": {
          "top": 0,
          "bottom": 0,
          "left": 0,
          "right": 0
        }
      }
    }
  },
  "meta": {
    "name": "DENV-3",
    "image": "data:image/png;base64,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",
    "timestamp": "2025-11-08T23:43:34.039Z",
    "description": "",
    "createdAt": "2025-10-06T13:09:38.527Z",
    "updatedAt": "2025-10-25T14:29:14.377Z"
  },
  "networks": {},
  "notes": {},
  "panes": {
    "model": {
      "global": {
        "splitterSize": 2,
        "tabEnableClose": false,
        "tabSetHeaderHeight": 1,
        "tabSetTabStripHeight": 1,
        "tabSetMinWidth": 160,
        "tabSetMinHeight": 160,
        "borderMinSize": 160,
        "borderBarSize": 20,
        "borderEnableDrop": false
      },
      "borders": [
        {
          "type": "border",
          "size": 240,
          "location": "right",
          "children": [
            {
              "type": "tab",
              "id": "--mr-legend-pane",
              "name": "Legend",
              "component": "Legend",
              "enableClose": false,
              "enableDrag": false
            },
            {
              "type": "tab",
              "id": "--mr-selection-pane",
              "name": "Selection",
              "component": "Selection",
              "enableClose": false,
              "enableDrag": false
            },
            {
              "type": "tab",
              "id": "--mr-history-pane",
              "name": "History",
              "component": "History",
              "enableClose": false,
              "enableDrag": false
            },
            {
              "type": "tab",
              "id": "--mr-views-pane",
              "name": "Views",
              "component": "Views",
              "enableClose": false,
              "enableDrag": false
            }
          ]
        }
      ],
      "layout": {
        "type": "row",
        "id": "#98b967ae-b4ae-4559-ba56-3796da84ae51",
        "children": [
          {
            "type": "row",
            "id": "#8608f40e-96ba-48d3-a4de-a64324fde91a",
            "children": [
              {
                "type": "row",
                "id": "#6fabf68e-7483-498d-bb50-d5c5bec21634",
                "weight": 77.33333333333333,
                "children": [
                  {
                    "type": "tabset",
                    "id": "#be1a95f3-2490-4641-bd15-b6e9aa4bd88b",
                    "weight": 24.17670887799564,
                    "children": [
                      {
                        "type": "tab",
                        "id": "tree-1",
                        "name": "Tree",
                        "component": "Tree"
                      }
                    ]
                  },
                  {
                    "type": "tabset",
                    "id": "#43565675-ee61-43a8-8097-b1c35f0e424e",
                    "weight": 22.929772603485837,
                    "children": [
                      {
                        "type": "tab",
                        "id": "map-1",
                        "name": "Map",
                        "component": "Map"
                      }
                    ]
                  }
                ]
              },
              {
                "type": "tabset",
                "id": "#55c98862-228b-4a72-b8e8-b8c4b7957c68",
                "weight": 34.666666666666664,
                "selected": 1,
                "children": [
                  {
                    "type": "tab",
                    "id": "table-1",
                    "name": "Metadata",
                    "component": "Table"
                  },
                  {
                    "type": "tab",
                    "id": "chart-1",
                    "name": "Chart",
                    "component": "Chart"
                  }
                ],
                "active": true
              }
            ]
          }
        ]
      }
    }
  },
  "slicers": {},
  "styles": {
    "coloursField": "COUNTRY",
    "colourPalettes": [],
    "defaultColour": "transparent",
    "defaultShape": "circle",
    "colourSettings": {},
    "labelsField": "NAME",
    "legendDirection": "row",
    "shapesField": null,
    "shapePalettes": []
  },
  "tables": {
    "table-1": {
      "displayMode": "compact",
      "hideUnselected": false,
      "title": "Metadata",
      "paneId": "table-1",
      "columns": [
        {
          "field": "NAME",
          "fixed": false,
          "hidden": false
        },
        {
          "field": "DATE",
          "fixed": false,
          "hidden": false
        },
        {
          "field": "REGION",
          "fixed": false,
          "hidden": false
        },
        {
          "field": "COUNTRY",
          "fixed": false,
          "hidden": false
        },
        {
          "field": "LAT",
          "fixed": false,
          "hidden": false
        },
        {
          "field": "LON",
          "fixed": false,
          "width": 105,
          "hidden": false
        },
        {
          "field": "ACCESSION",
          "hidden": false
        },
        {
          "field": "CLADE"
        }
      ],
      "file": "jyan",
      "controls": true
    }
  },
  "timelines": {
    "timeline-1": {
      "bounds": null,
      "controls": false,
      "nodeSize": 14,
      "playing": false,
      "speed": 1,
      "laneField": null,
      "style": "bar",
      "unit": null,
      "viewport": null,
      "title": "Timeline",
      "paneId": "timeline-1",
      "dataType": "year-month-day",
      "yearField": "DATE"
    }
  },
  "trees": {
    "tree-1": {
      "alignLabels": true,
      "blockHeaderFontSize": 12,
      "blockPadding": 0,
      "blocks": [
        "CLADE",
        "REGION"
      ],
      "blockSize": 12,
      "branchLengthsDigits": 4,
      "controls": true,
      "fontSize": 16,
      "hideOrphanDataRows": false,
      "ids": null,
      "internalLabelsFilterRange": [
        0,
        100
      ],
      "internalLabelsFontSize": 13,
      "lasso": false,
      "nodeSize": 5,
      "path": null,
      "roundBranchLengths": true,
      "scaleLineAlpha": true,
      "showBlockHeaders": true,
      "showBlockLabels": false,
      "showBranchLengths": false,
      "showEdges": true,
      "showInternalLabels": false,
      "showLabels": true,
      "showLeafLabels": false,
      "showPiecharts": false,
      "showShapeBorders": true,
      "showShapes": true,
      "styleLeafLabels": false,
      "styleNodeEdges": false,
      "subtreeIds": null,
      "type": "rc",
      "title": "Tree",
      "labelField": "NAME",
      "file": "eenh",
      "highlightedId": null,
      "fixedScale": null,
      "centre": [
        0.5279456193353474,
        0.45563674321503145
      ],
      "zoom": -0.19999999999999965,
      "pinnedIds": [
        "DENV3_Pool_Ae_aegypti_Merida_2022",
        "DENV3|Mexico|Pool_Aaegypti|Mex-Yuc|10/2022"
      ],
      "source": {
        "type": "newick",
        "original": "#NEXUS\nbegin taxa;\n\tdimensions ntax=1243;\n\ttaxlabels\n\t'262513A|DENV3|CLADE_III|North_America|Yucatan|2023-09-14'[&!color=#ff0000]\n\t'262820A|DENV3|CLADE_III|North_America|Yucatan|2023-09-07'[&!color=#ff0000]\n\t'385516C|DENV3|CLADE_III|North_America|Yucatan|2023-09-14'[&!color=#ff0000]\n\t'473136A|DENV3|CLADE_III|North_America|Yucatan|2023-09-05'[&!color=#ff0000]\n\t'491412A|DENV3|CLADE_III|North_America|Yucatan|2023-09-07'[&!color=#ff0000]\n\t'522711A|DENV3|CLADE_III|North_America|Yucatan|2023-09-26'[&!color=#ff0000]\n\t'DENV3|Mexico|Pool_Aaegypti|Mex-Yuc|10/2022'[&!color=#ff0000]\n\t'EU482555|DENV3|CLADE_III|North_America|USA|2006-XX-XX'\n\t'EU482564|DENV3|CLADE_III|North_America|USA|2003-XX-XX'\n\t'EU482595|DENV3|CLADE_III|North_America|USA|2003-XX-XX'\n\t'EU482612|DENV3|CLADE_III|South_America|Venezuela|2001-XX-XX'\n\t'EU482613|DENV3|CLADE_III|South_America|Venezuela|2001-XX-XX'\n\t'EU482614|DENV3|CLADE_III|South_America|Venezuela|2001-XX-XX'\n\t'EU529683|DENV3|CLADE_III|South_America|Venezuela|2007-XX-XX'\n\t'EU529684|DENV3|CLADE_III|South_America|Venezuela|2001-XX-XX'\n\t'EU529685|DENV3|CLADE_III|South_America|Venezuela|2001-XX-XX'\n\t'EU529686|DENV3|CLADE_III|South_America|Venezuela|2001-XX-XX'\n\t'EU529687|DENV3|CLADE_III|South_America|Venezuela|2001-XX-XX'\n\t'EU529688|DENV3|CLADE_III|South_America|Venezuela|2001-XX-XX'\n\t'EU529689|DENV3|CLADE_III|South_America|Venezuela|2001-XX-XX'\n\t'EU529690|DENV3|CLADE_III|South_America|Venezuela|2001-XX-XX'\n\t'EU529691|DENV3|CLADE_III|South_America|Venezuela|2001-XX-XX'\n\t'EU529692|DENV3|CLADE_III|North_America|USA|2006-XX-XX'\n\t'EU529697|DENV3|CLADE_III|North_America|USA|2000-XX-XX'\n\t'EU529698|DENV3|CLADE_III|North_America|USA|2006-XX-XX'\n\t'EU529699|DENV3|CLADE_III|North_America|USA|2006-XX-XX'\n\t'EU529702|DENV3|CLADE_III|North_America|USA|2003-XX-XX'\n\t'EU529704|DENV3|CLADE_III|North_America|USA|2004-XX-XX'\n\t'EU529705|DENV3|CLADE_III|North_America|USA|2004-XX-XX'\n\t'EU569688|DENV3|CLADE_III|South_America|Venezuela|2001-XX-XX'\n\t'EU569689|DENV3|CLADE_III|South_America|Venezuela|2001-XX-XX'\n\t'EU569690|DENV3|CLADE_III|South_America|Venezuela|2001-XX-XX'\n\t'EU569691|DENV3|CLADE_III|South_America|Venezuela|2001-XX-XX'\n\t'EU596492|DENV3|CLADE_III|North_America|USA|2007-XX-XX'\n\t'EU596493|DENV3|CLADE_III|North_America|USA|2007-XX-XX'\n\t'EU596494|DENV3|CLADE_III|North_America|USA|2007-XX-XX'\n\t'EU660420|DENV3|CLADE_III|South_America|Venezuela|2001-XX-XX'\n\t'EU687196|DENV3|CLADE_III|North_America|USA|2002-XX-XX'\n\t'EU687197|DENV3|CLADE_III|North_America|USA|2003-XX-XX'\n\t'EU687198|DENV3|CLADE_III|North_America|USA|2003-XX-XX'\n\t'EU687221|DENV3|CLADE_III|North_America|USA|2000-XX-XX'\n\t'EU687233|DENV3|CLADE_III|North_America|USA|2002-XX-XX'\n\t'EU687234|DENV3|CLADE_III|North_America|USA|2002-XX-XX'\n\t'EU687239|DENV3|CLADE_III|North_America|USA|2003-XX-XX'\n\t'EU726768|DENV3|CLADE_III|North_America|USA|2000-XX-XX'\n\t'EU726769|DENV3|CLADE_III|North_America|USA|2003-XX-XX'\n\t'EU854291|DENV3|CLADE_III|South_America|Venezuela|2004-XX-XX'\n\t'EU854292|DENV3|CLADE_III|South_America|Venezuela|2005-XX-XX'\n\t'EU854298|DENV3|CLADE_III|North_America|USA|2002-XX-XX'\n\t'EU932687|DENV3|CLADE_III|South_America|Venezuela|2007-XX-XX'\n\t'EU932688|DENV3|CLADE_III|South_America|Venezuela|2007-XX-XX'\n\t'FJ024465|DENV3|CLADE_III|North_America|USA|2004-XX-XX'\n\t'FJ024466|DENV3|CLADE_III|North_America|USA|2004-XX-XX'\n\t'FJ024467|DENV3|CLADE_III|North_America|USA|2004-XX-XX'\n\t'FJ024468|DENV3|CLADE_III|North_America|USA|2004-XX-XX'\n\t'FJ024469|DENV3|CLADE_III|North_America|USA|2004-XX-XX'\n\t'FJ024470|DENV3|CLADE_III|North_America|USA|2004-XX-XX'\n\t'FJ024471|DENV3|CLADE_III|North_America|USA|2004-XX-XX'\n\t'FJ177308|DENV3|CLADE_III|South_America|Brazil|2001-XX-XX'\n\t'FJ182004|DENV3|CLADE_III|North_America|USA|2004-XX-XX'\n\t'FJ182005|DENV3|CLADE_III|North_America|USA|2004-XX-XX'\n\t'FJ182006|DENV3|CLADE_III|North_America|USA|2004-XX-XX'\n\t'FJ182007|DENV3|CLADE_III|North_America|USA|2005-XX-XX'\n\t'FJ182008|DENV3|CLADE_III|North_America|USA|2005-XX-XX'\n\t'FJ182009|DENV3|CLADE_III|North_America|USA|2005-XX-XX'\n\t'FJ182010|DENV3|CLADE_III|North_America|USA|2005-XX-XX'\n\t'FJ182011|DENV3|CLADE_III|North_America|USA|2005-XX-XX'\n\t'FJ182015|DENV3|CLADE_III|South_America|Venezuela|2001-XX-XX'\n\t'FJ182037|DENV3|CLADE_III|North_America|USA|2005-XX-XX'\n\t'FJ182038|DENV3|CLADE_III|North_America|USA|2005-XX-XX'\n\t'FJ182039|DENV3|CLADE_III|North_America|USA|2005-XX-XX'\n\t'FJ182040|DENV3|CLADE_III|North_America|USA|2005-XX-XX'\n\t'FJ182041|DENV3|CLADE_III|North_America|USA|2005-XX-XX'\n\t'FJ205870|DENV3|CLADE_III|North_America|USA|2003-XX-XX'\n\t'FJ373302|DENV3|CLADE_III|North_America|USA|2004-XX-XX'\n\t'FJ373303|DENV3|CLADE_III|South_America|Venezuela|2001-XX-XX'\n\t'FJ373304|DENV3|CLADE_III|South_America|Venezuela|2004-XX-XX'\n\t'FJ373306|DENV3|CLADE_III|North_America|USA|2002-XX-XX'\n\t'FJ390371|DENV3|CLADE_III|North_America|USA|2003-XX-XX'\n\t'FJ390372|DENV3|CLADE_III|North_America|USA|2003-XX-XX'\n\t'FJ390373|DENV3|CLADE_III|North_America|USA|2002-XX-XX'\n\t'FJ410176|DENV3|CLADE_III|North_America|USA|2000-XX-XX'\n\t'FJ410177|DENV3|CLADE_III|North_America|USA|2000-XX-XX'\n\t'FJ410178|DENV3|CLADE_III|North_America|USA|2002-XX-XX'\n\t'FJ478456|DENV3|CLADE_III|North_America|USA|2002-XX-XX'\n\t'FJ547071|DENV3|CLADE_III|North_America|USA|2000-XX-XX'\n\t'FJ547072|DENV3|CLADE_III|North_America|USA|2000-XX-XX'\n\t'FJ547073|DENV3|CLADE_III|North_America|USA|2000-XX-XX'\n\t'FJ547074|DENV3|CLADE_III|North_America|USA|2000-XX-XX'\n\t'FJ547075|DENV3|CLADE_III|North_America|USA|2000-XX-XX'\n\t'FJ547076|DENV3|CLADE_III|North_America|USA|2000-XX-XX'\n\t'FJ547077|DENV3|CLADE_III|North_America|USA|2000-XX-XX'\n\t'FJ547078|DENV3|CLADE_III|North_America|USA|2000-XX-XX'\n\t'FJ547079|DENV3|CLADE_III|North_America|USA|2001-XX-XX'\n\t'FJ547080|DENV3|CLADE_III|North_America|USA|2001-XX-XX'\n\t'FJ547081|DENV3|CLADE_III|North_America|USA|2001-XX-XX'\n\t'FJ547082|DENV3|CLADE_III|North_America|USA|2001-XX-XX'\n\t'FJ547083|DENV3|CLADE_III|North_America|USA|2002-XX-XX'\n\t'FJ547084|DENV3|CLADE_III|North_America|USA|2002-XX-XX'\n\t'FJ547085|DENV3|CLADE_III|North_America|USA|2006-XX-XX'\n\t'FJ562107|DENV3|CLADE_III|North_America|USA|2000-XX-XX'\n\t'FJ639716|DENV3|KH|BID-V2054|2008|3II_A'\n\t'FJ639746|DENV3|CLADE_III|South_America|Venezuela|2000-XX-XX'\n\t'FJ639747|DENV3|CLADE_III|South_America|Venezuela|2000-XX-XX'\n\t'FJ639749|DENV3|CLADE_III|South_America|Venezuela|2000-XX-XX'\n\t'FJ639750|DENV3|CLADE_III|South_America|Venezuela|2000-XX-XX'\n\t'FJ639751|DENV3|CLADE_III|South_America|Venezuela|2001-XX-XX'\n\t'FJ639752|DENV3|CLADE_III|South_America|Venezuela|2001-XX-XX'\n\t'FJ639753|DENV3|CLADE_III|South_America|Venezuela|2001-XX-XX'\n\t'FJ639754|DENV3|CLADE_III|South_America|Venezuela|2001-XX-XX'\n\t'FJ639755|DENV3|CLADE_III|South_America|Venezuela|2001-XX-XX'\n\t'FJ639756|DENV3|CLADE_III|South_America|Venezuela|2001-XX-XX'\n\t'FJ639757|DENV3|CLADE_III|South_America|Venezuela|2001-XX-XX'\n\t'FJ639758|DENV3|CLADE_III|South_America|Venezuela|2001-XX-XX'\n\t'FJ639759|DENV3|CLADE_III|South_America|Venezuela|2001-XX-XX'\n\t'FJ639760|DENV3|CLADE_III|South_America|Venezuela|2001-XX-XX'\n\t'FJ639761|DENV3|CLADE_III|South_America|Venezuela|2001-XX-XX'\n\t'FJ639762|DENV3|CLADE_III|South_America|Venezuela|2001-XX-XX'\n\t'FJ639763|DENV3|CLADE_III|South_America|Venezuela|2001-XX-XX'\n\t'FJ639765|DENV3|CLADE_III|South_America|Venezuela|2001-XX-XX'\n\t'FJ639766|DENV3|CLADE_III|South_America|Venezuela|2001-XX-XX'\n\t'FJ639767|DENV3|CLADE_III|South_America|Venezuela|2001-XX-XX'\n\t'FJ639768|DENV3|CLADE_III|South_America|Venezuela|2001-XX-XX'\n\t'FJ639769|DENV3|CLADE_III|South_America|Venezuela|2001-XX-XX'\n\t'FJ639770|DENV3|CLADE_III|South_America|Venezuela|2001-XX-XX'\n\t'FJ639771|DENV3|CLADE_III|South_America|Venezuela|2001-XX-XX'\n\t'FJ639772|DENV3|CLADE_III|South_America|Venezuela|2007-XX-XX'\n\t'FJ639774|DENV3|CLADE_III|South_America|Venezuela|2001-XX-XX'\n\t'FJ639775|DENV3|CLADE_III|South_America|Venezuela|2002-XX-XX'\n\t'FJ639776|DENV3|CLADE_III|South_America|Venezuela|2002-XX-XX'\n\t'FJ639777|DENV3|CLADE_III|South_America|Venezuela|2002-XX-XX'\n\t'FJ639778|DENV3|CLADE_III|South_America|Venezuela|2002-XX-XX'\n\t'FJ639779|DENV3|CLADE_III|South_America|Venezuela|2003-XX-XX'\n\t'FJ639780|DENV3|CLADE_III|South_America|Venezuela|2003-XX-XX'\n\t'FJ639781|DENV3|CLADE_III|South_America|Venezuela|2003-XX-XX'\n\t'FJ639782|DENV3|CLADE_III|South_America|Venezuela|2003-XX-XX'\n\t'FJ639784|DENV3|CLADE_III|South_America|Venezuela|2003-XX-XX'\n\t'FJ639785|DENV3|CLADE_III|South_America|Venezuela|2003-XX-XX'\n\t'FJ639786|DENV3|CLADE_III|South_America|Venezuela|2003-XX-XX'\n\t'FJ639787|DENV3|CLADE_III|South_America|Venezuela|2004-XX-XX'\n\t'FJ639789|DENV3|CLADE_III|South_America|Venezuela|2004-XX-XX'\n\t'FJ639790|DENV3|CLADE_III|South_America|Venezuela|2004-XX-XX'\n\t'FJ639791|DENV3|CLADE_III|South_America|Venezuela|2004-XX-XX'\n\t'FJ639792|DENV3|CLADE_III|South_America|Venezuela|2004-XX-XX'\n\t'FJ639793|DENV3|CLADE_III|South_America|Venezuela|2004-XX-XX'\n\t'FJ639795|DENV3|CLADE_III|South_America|Venezuela|2004-XX-XX'\n\t'FJ639798|DENV3|CLADE_III|South_America|Venezuela|2004-XX-XX'\n\t'FJ639799|DENV3|CLADE_III|South_America|Venezuela|2004-XX-XX'\n\t'FJ639800|DENV3|CLADE_III|South_America|Venezuela|2004-XX-XX'\n\t'FJ639801|DENV3|CLADE_III|South_America|Venezuela|2004-XX-XX'\n\t'FJ639803|DENV3|CLADE_III|South_America|Venezuela|2005-XX-XX'\n\t'FJ639804|DENV3|CLADE_III|South_America|Venezuela|2005-XX-XX'\n\t'FJ639805|DENV3|CLADE_III|South_America|Venezuela|2005-XX-XX'\n\t'FJ639807|DENV3|CLADE_III|South_America|Venezuela|2005-XX-XX'\n\t'FJ639810|DENV3|CLADE_III|South_America|Venezuela|2005-XX-XX'\n\t'FJ639816|DENV3|CLADE_III|South_America|Venezuela|2005-XX-XX'\n\t'FJ639817|DENV3|CLADE_III|South_America|Venezuela|2006-XX-XX'\n\t'FJ639825|DENV3|CLADE_III|South_America|Venezuela|2006-XX-XX'\n\t'FJ639826|DENV3|CLADE_III|South_America|Venezuela|2008-XX-XX'\n\t'FJ639827|DENV3|CLADE_III|South_America|Venezuela|2008-XX-XX'\n\t'FJ744700|DENV3|CLADE_III|South_America|Venezuela|2001-XX-XX'\n\t'FJ810416|DENV3|CLADE_III|South_America|Venezuela|2001-XX-XX'\n\t'FJ850048|DENV3|CLADE_III|North_America|Nicaragua|2008-XX-XX'\n\t'FJ850049|DENV3|CLADE_III|North_America|Nicaragua|2008-XX-XX'\n\t'FJ850052|DENV3|CLADE_III|North_America|Nicaragua|2008-XX-XX'\n\t'FJ850055|DENV3|CLADE_III|North_America|USA|2004-XX-XX'\n\t'FJ850056|DENV3|CLADE_III|North_America|USA|2004-XX-XX'\n\t'FJ850079|DENV3|CLADE_III|South_America|Brazil|2003-XX-XX'\n\t'FJ850080|DENV3|CLADE_III|South_America|Brazil|2003-XX-XX'\n\t'FJ850083|DENV3|CLADE_III|South_America|Brazil|2004-XX-XX'\n\t'FJ850086|DENV3|CLADE_III|South_America|Brazil|2005-XX-XX'\n\t'FJ850089|DENV3|CLADE_III|South_America|Brazil|2006-XX-XX'\n\t'FJ850092|DENV3|CLADE_III|South_America|Brazil|2007-XX-XX'\n\t'FJ850094|DENV3|CLADE_III|South_America|Brazil|2008-XX-XX'\n\t'FJ850096|DENV3|CLADE_III|South_America|Venezuela|2001-XX-XX'\n\t'FJ850097|DENV3|CLADE_III|South_America|Venezuela|2001-XX-XX'\n\t'FJ850098|DENV3|CLADE_III|South_America|Venezuela|2001-XX-XX'\n\t'FJ850109|DENV3|CLADE_III|South_America|Venezuela|2007-XX-XX'\n\t'FJ850110|DENV3|CLADE_III|South_America|Venezuela|2007-XX-XX'\n\t'FJ850111|DENV3|CLADE_III|South_America|Venezuela|2007-XX-XX'\n\t'FJ873812|DENV3|CLADE_III|North_America|Nicaragua|2008-XX-XX'\n\t'FJ873813|DENV3|CLADE_III|North_America|Nicaragua|2008-XX-XX'\n\t'FJ882577|DENV3|CLADE_III|South_America|Venezuela|2001-XX-XX'\n\t'FJ882578|DENV3|CLADE_III|South_America|Venezuela|2001-XX-XX'\n\t'FJ898440|DENV3|CLADE_III|North_America|Mexico|2003-XX-XX'[&!color=#ff0000]\n\t'FJ898441|DENV3|CLADE_III|North_America|Mexico|2006-XX-XX'[&!color=#ff0000]\n\t'FJ898442|DENV3|CLADE_III|North_America|Mexico|2007-XX-XX'[&!color=#ff0000]\n\t'FJ898443|DENV3|CLADE_III|South_America|Colombia|2003-XX-XX'\n\t'FJ898444|DENV3|CLADE_III|South_America|Colombia|2005-XX-XX'\n\t'FJ898445|DENV3|CLADE_III|South_America|Colombia|2007-XX-XX'\n\t'FJ898446|DENV3|CLADE_III|South_America|Brazil|2001-XX-XX'\n\t'FJ898447|DENV3|CLADE_III|South_America|Brazil|2003-XX-XX'\n\t'FJ898457|DENV3|CLADE_III|South_America|Ecuador|2000-XX-XX'\n\t'FJ898458|DENV3|CLADE_III|South_America|Peru|2002-XX-XX'\n\t'FJ898459|DENV3|CLADE_III|South_America|Trinidad_and_Tobago|2002-XX-XX'\n\t'FJ898463|DENV3|CLADE_III|North_America|Saint_Lucia|2001-XX-XX'\n\t'FJ898464|DENV3|CLADE_III|South_America|Guyana|2002-XX-XX'\n\t'FJ898468|DENV3|CLADE_III|South_America|Venezuela|2000-XX-XX'\n\t'FJ898469|DENV3|CLADE_III|South_America|Venezuela|2001-XX-XX'\n\t'FJ898470|DENV3|CLADE_III|South_America|Venezuela|2001-XX-XX'\n\t'FJ898471|DENV3|CLADE_III|South_America|Venezuela|2002-XX-XX'\n\t'FJ898472|DENV3|CLADE_III|South_America|Venezuela|2003-XX-XX'\n\t'FJ898473|DENV3|CLADE_III|South_America|Venezuela|2003-XX-XX'\n\t'FJ898474|DENV3|CLADE_III|South_America|Venezuela|2007-XX-XX'\n\t'FJ898475|DENV3|CLADE_III|North_America|Nicaragua|2008-XX-XX'\n\t'FJ898476|DENV3|CLADE_III|North_America|Nicaragua|2008-XX-XX'\n\t'FJ913015|DENV3|CLADE_III|South_America|Brazil|2001-XX-XX'\n\t'GQ199860|DENV3|CLADE_III|North_America|Nicaragua|2008-XX-XX'\n\t'GQ199861|DENV3|CLADE_III|North_America|Nicaragua|2008-XX-XX'\n\t'GQ199862|DENV3|CLADE_III|North_America|Nicaragua|2008-XX-XX'\n\t'GQ199863|DENV3|CLADE_III|North_America|Nicaragua|2008-XX-XX'\n\t'GQ199864|DENV3|CLADE_III|North_America|Nicaragua|2008-XX-XX'\n\t'GQ199865|DENV3|CLADE_III|North_America|Nicaragua|2009-XX-XX'\n\t'GQ199870|DENV3|CLADE_III|North_America|Nicaragua|2008-XX-XX'\n\t'GQ199871|DENV3|CLADE_III|North_America|Nicaragua|2008-XX-XX'\n\t'GQ199891|DENV3|CLADE_III|South_America|Colombia|2001-XX-XX'\n\t'GQ252678|DENV3|CLADE_III|South_America|Venezuela|2001-XX-XX'\n\t'GQ868546|DENV3|CLADE_III|South_America|Brazil|2006-XX-XX'\n\t'GQ868547|DENV3|CLADE_III|South_America|Brazil|2006-XX-XX'\n\t'GQ868548|DENV3|CLADE_III|South_America|Brazil|2006-XX-XX'\n\t'GQ868571|DENV3|CLADE_III|South_America|Colombia|2002-XX-XX'\n\t'GQ868572|DENV3|CLADE_III|South_America|Colombia|2003-XX-XX'\n\t'GQ868573|DENV3|CLADE_III|South_America|Colombia|2003-XX-XX'\n\t'GQ868574|DENV3|CLADE_III|South_America|Colombia|2003-XX-XX'\n\t'GQ868575|DENV3|CLADE_III|South_America|Colombia|2004-XX-XX'\n\t'GQ868576|DENV3|CLADE_III|South_America|Colombia|2005-XX-XX'\n\t'GQ868577|DENV3|CLADE_III|South_America|Colombia|2005-XX-XX'\n\t'GQ868578|DENV3|CLADE_III|South_America|Colombia|2007-XX-XX'\n\t'GQ868586|DENV3|CLADE_III|South_America|Venezuela|2007-XX-XX'\n\t'GQ868587|DENV3|CLADE_III|South_America|Venezuela|2007-XX-XX'\n\t'GQ868616|DENV3|CLADE_III|North_America|Saint_Lucia|2001-XX-XX'\n\t'GQ868617|DENV3|CLADE_III|South_America|Trinidad_and_Tobago|2002-XX-XX'\n\t'GU131844|DENV3|CLADE_III|South_America|Brazil|2006-XX-XX'\n\t'GU131845|DENV3|CLADE_III|South_America|Brazil|2006-XX-XX'\n\t'GU131846|DENV3|CLADE_III|South_America|Brazil|2006-XX-XX'\n\t'GU131847|DENV3|CLADE_III|South_America|Brazil|2006-XX-XX'\n\t'GU131848|DENV3|CLADE_III|South_America|Brazil|2006-XX-XX'\n\t'GU131849|DENV3|CLADE_III|South_America|Brazil|2006-XX-XX'\n\t'GU131850|DENV3|CLADE_III|South_America|Brazil|2006-XX-XX'\n\t'GU131851|DENV3|CLADE_III|South_America|Brazil|2006-XX-XX'\n\t'GU131852|DENV3|CLADE_III|South_America|Brazil|2006-XX-XX'\n\t'GU131853|DENV3|CLADE_III|South_America|Brazil|2006-XX-XX'\n\t'GU131854|DENV3|CLADE_III|South_America|Brazil|2006-XX-XX'\n\t'GU131855|DENV3|CLADE_III|South_America|Brazil|2006-XX-XX'\n\t'GU131856|DENV3|CLADE_III|South_America|Brazil|2006-XX-XX'\n\t'GU131857|DENV3|CLADE_III|South_America|Brazil|2006-XX-XX'\n\t'GU131858|DENV3|CLADE_III|South_America|Brazil|2006-XX-XX'\n\t'GU131859|DENV3|CLADE_III|South_America|Brazil|2006-XX-XX'\n\t'GU131860|DENV3|CLADE_III|South_America|Brazil|2006-XX-XX'\n\t'GU131861|DENV3|CLADE_III|South_America|Brazil|2007-XX-XX'\n\t'GU131862|DENV3|CLADE_III|South_America|Brazil|2007-XX-XX'\n\t'GU131865|DENV3|CLADE_III|South_America|Brazil|2006-XX-XX'\n\t'GU131866|DENV3|CLADE_III|South_America|Brazil|2007-XX-XX'\n\t'GU131867|DENV3|CLADE_III|South_America|Brazil|2007-XX-XX'\n\t'GU131868|DENV3|CLADE_III|South_America|Brazil|2007-XX-XX'\n\t'GU131869|DENV3|CLADE_III|South_America|Brazil|2007-XX-XX'\n\t'GU131870|DENV3|CLADE_III|South_America|Brazil|2007-XX-XX'\n\t'GU131871|DENV3|CLADE_III|South_America|Brazil|2007-XX-XX'\n\t'GU131872|DENV3|CLADE_III|South_America|Brazil|2007-XX-XX'\n\t'GU131873|DENV3|CLADE_III|South_America|Brazil|2007-XX-XX'\n\t'GU131874|DENV3|CLADE_III|South_America|Brazil|2007-XX-XX'\n\t'GU131875|DENV3|CLADE_III|South_America|Brazil|2007-XX-XX'\n\t'GU131876|DENV3|CLADE_III|South_America|Brazil|2007-XX-XX'\n\t'GU131877|DENV3|CLADE_III|South_America|Brazil|2007-XX-XX'\n\t'GU131878|DENV3|CLADE_III|South_America|Brazil|2007-XX-XX'\n\t'GU131912|DENV3|IPC|BID-V3826|2007|3II_A'\n\t'GU131939|DENV3|IPC|BID-V4294|2007|3II_A'\n\t'GU131950|DENV3|CLADE_III|South_America|Colombia|2001-XX-XX'\n\t'GU131951|DENV3|CLADE_III|South_America|Colombia|2003-XX-XX'\n\t'GU131952|DENV3|CLADE_III|South_America|Colombia|2003-XX-XX'\n\t'GU131953|DENV3|CLADE_III|South_America|Colombia|2004-XX-XX'\n\t'GU131954|DENV3|CLADE_III|South_America|Colombia|2006-XX-XX'\n\t'HM181972|DENV3|CLADE_III|North_America|Nicaragua|2009-XX-XX'\n\t'HM181973|DENV3|CLADE_III|North_America|Nicaragua|2009-XX-XX'\n\t'HM181974|DENV3|CLADE_III|North_America|Nicaragua|2009-XX-XX'\n\t'HM181975|DENV3|CLADE_III|North_America|Nicaragua|2009-XX-XX'\n\t'HM181976|DENV3|CLADE_III|North_America|Nicaragua|2009-XX-XX'\n\t'HM181977|DENV3|CLADE_III|North_America|Nicaragua|2009-XX-XX'\n\t'HM181978|DENV3|CLADE_III|North_America|Nicaragua|2009-XX-XX'\n\t'HM631856|DENV3|CLADE_III|North_America|Nicaragua|2009-XX-XX'\n\t'HM631857|DENV3|CLADE_III|North_America|Nicaragua|2009-XX-XX'\n\t'HM631858|DENV3|CLADE_III|North_America|Nicaragua|2009-XX-XX'\n\t'HM631859|DENV3|CLADE_III|North_America|Nicaragua|2009-XX-XX'\n\t'HM631860|DENV3|CLADE_III|North_America|Nicaragua|2009-XX-XX'\n\t'HM631861|DENV3|CLADE_III|North_America|Nicaragua|2009-XX-XX'\n\t'HM631862|DENV3|CLADE_III|North_America|Nicaragua|2009-XX-XX'\n\t'HM631863|DENV3|CLADE_III|North_America|Nicaragua|2009-XX-XX'\n\t'HM631864|DENV3|CLADE_III|North_America|Nicaragua|2009-XX-XX'\n\t'HM631869|DENV3|CLADE_III|North_America|Nicaragua|2009-XX-XX'\n\t'HM756274|DENV3|CLADE_III|North_America|Nicaragua|2009-XX-XX'\n\t'HM756275|DENV3|CLADE_III|North_America|Nicaragua|2009-XX-XX'\n\t'HM756276|DENV3|CLADE_III|North_America|Nicaragua|2009-XX-XX'\n\t'HM756277|DENV3|CLADE_III|North_America|Nicaragua|2009-XX-XX'\n\t'HM756278|DENV3|CLADE_III|North_America|Nicaragua|2009-XX-XX'\n\t'HM756279|DENV3|CLADE_III|North_America|Nicaragua|2009-XX-XX'\n\t'HM756280|DENV3|CLADE_III|North_America|Nicaragua|2009-XX-XX'\n\t'HM756281|DENV3|CLADE_III|North_America|Nicaragua|2009-XX-XX'\n\t'HM756282|DENV3|CLADE_III|North_America|Nicaragua|2009-XX-XX'\n\t'HQ166030|DENV3|CLADE_III|North_America|Nicaragua|2009-XX-XX'\n\t'HQ166031|DENV3|CLADE_III|North_America|Nicaragua|2009-XX-XX'\n\t'HQ166032|DENV3|CLADE_III|North_America|Nicaragua|2009-XX-XX'\n\t'HQ166033|DENV3|CLADE_III|North_America|Nicaragua|2009-XX-XX'\n\t'HQ166034|DENV3|CLADE_III|North_America|Nicaragua|2009-XX-XX'\n\t'HQ235027|DENV3|CLADE_III|South_America|Paraguay|2007-XX-XX'\n\t'HQ332170|DENV3|CLADE_III|South_America|Venezuela|2006-XX-XX'\n\t'HQ332171|DENV3|CLADE_III|South_America|Venezuela|2006-XX-XX'\n\t'HQ541785|DENV3|CLADE_III|North_America|Nicaragua|2009-XX-XX'\n\t'HQ541789|DENV3|CLADE_III|North_America|Nicaragua|2008-XX-XX'\n\t'HQ541790|DENV3|CLADE_III|North_America|Nicaragua|2008-XX-XX'\n\t'HQ541791|DENV3|CLADE_III|North_America|Nicaragua|2008-XX-XX'\n\t'HQ541795|DENV3|CLADE_III|North_America|Nicaragua|2009-XX-XX'\n\t'HQ541796|DENV3|CLADE_III|North_America|Nicaragua|2009-XX-XX'\n\t'HQ541797|DENV3|CLADE_III|North_America|Nicaragua|2009-XX-XX'\n\t'HQ541802|DENV3|CLADE_III|North_America|Nicaragua|2009-XX-XX'\n\t'HQ541803|DENV3|CLADE_III|North_America|Nicaragua|2009-XX-XX'\n\t'HQ541804|DENV3|CLADE_III|North_America|Nicaragua|2009-XX-XX'\n\t'HQ541806|DENV3|CLADE_III|North_America|Nicaragua|2009-XX-XX'\n\t'HQ671176|DENV3|CLADE_III|North_America|Nicaragua|2009-XX-XX'\n\t'HQ671177|DENV3|CLADE_III|North_America|Nicaragua|2009-XX-XX'\n\t'HQ671178|DENV3|CLADE_III|North_America|Nicaragua|2009-XX-XX'\n\t'HQ705609|DENV3|CLADE_III|North_America|Nicaragua|2009-XX-XX'\n\t'HQ705610|DENV3|CLADE_III|North_America|Nicaragua|2009-XX-XX'\n\t'HQ705611|DENV3|CLADE_III|North_America|Nicaragua|2009-XX-XX'\n\t'HQ705612|DENV3|CLADE_III|North_America|Nicaragua|2009-XX-XX'\n\t'HQ705613|DENV3|CLADE_III|North_America|Nicaragua|2009-XX-XX'\n\t'HQ705614|DENV3|CLADE_III|North_America|Nicaragua|2009-XX-XX'\n\t'HQ705615|DENV3|CLADE_III|North_America|Nicaragua|2009-XX-XX'\n\t'HQ705616|DENV3|CLADE_III|North_America|Nicaragua|2009-XX-XX'\n\t'HQ705617|DENV3|CLADE_III|North_America|Nicaragua|2009-XX-XX'\n\t'HQ705618|DENV3|CLADE_III|North_America|Nicaragua|2009-XX-XX'\n\t'HQ705619|DENV3|CLADE_III|North_America|Nicaragua|2009-XX-XX'\n\t'HQ705620|DENV3|CLADE_III|North_America|Nicaragua|2009-XX-XX'\n\t'HQ705621|DENV3|CLADE_III|North_America|Nicaragua|2009-XX-XX'\n\t'HQ705622|DENV3|CLADE_III|North_America|Nicaragua|2009-XX-XX'\n\t'HQ705623|DENV3|CLADE_III|North_America|Nicaragua|2009-XX-XX'\n\t'HQ891025|DENV3|CLADE_III|North_America|Nicaragua|2009-XX-XX'\n\t'JF808118|DENV3|CLADE_III|South_America|Brazil|2002-XX-XX'\n\t'JF808119|DENV3|CLADE_III|South_America|Brazil|2004-XX-XX'\n\t'JF808120|DENV3|CLADE_III|South_America|Brazil|2009-XX-XX'\n\t'JF808121|DENV3|CLADE_III|South_America|Brazil|2007-XX-XX'\n\t'JF808122|DENV3|CLADE_III|South_America|Paraguay|2003-XX-XX'\n\t'JF808123|DENV3|CLADE_III|South_America|Paraguay|2002-XX-XX'\n\t'JF808124|DENV3|CLADE_III|South_America|Brazil|2003-XX-XX'\n\t'JF808125|DENV3|CLADE_III|South_America|Brazil|2002-XX-XX'\n\t'JF808126|DENV3|CLADE_III|South_America|Brazil|2003-XX-XX'\n\t'JF808127|DENV3|CLADE_III|South_America|Brazil|2002-XX-XX'\n\t'JF808128|DENV3|CLADE_III|South_America|Paraguay|2003-XX-XX'\n\t'JF808129|DENV3|CLADE_III|South_America|Paraguay|2003-XX-XX'\n\t'JF920393|DENV3|CLADE_III|North_America|Nicaragua|2009-XX-XX'\n\t'JF920394|DENV3|CLADE_III|North_America|Nicaragua|2009-XX-XX'\n\t'JF920395|DENV3|CLADE_III|North_America|Nicaragua|2009-XX-XX'\n\t'JF920396|DENV3|CLADE_III|North_America|Nicaragua|2009-XX-XX'\n\t'JF920397|DENV3|CLADE_III|North_America|Nicaragua|2010-XX-XX'\n\t'JF920398|DENV3|CLADE_III|North_America|Nicaragua|2009-XX-XX'\n\t'JF920399|DENV3|CLADE_III|North_America|Nicaragua|2009-XX-XX'\n\t'JF920400|DENV3|CLADE_III|North_America|Nicaragua|2009-XX-XX'\n\t'JF920401|DENV3|CLADE_III|North_America|Nicaragua|2010-XX-XX'\n\t'JF920402|DENV3|CLADE_III|North_America|Nicaragua|2009-XX-XX'\n\t'JF920403|DENV3|CLADE_III|North_America|Nicaragua|2009-XX-XX'\n\t'JF920404|DENV3|CLADE_III|North_America|Nicaragua|2009-XX-XX'\n\t'JF920405|DENV3|CLADE_III|North_America|Nicaragua|2010-XX-XX'\n\t'JF920406|DENV3|CLADE_III|North_America|Nicaragua|2010-XX-XX'\n\t'JF920407|DENV3|CLADE_III|North_America|Nicaragua|2009-XX-XX'\n\t'JF920408|DENV3|CLADE_III|North_America|Nicaragua|2010-XX-XX'\n\t'JF920409|DENV3|CLADE_III|North_America|Nicaragua|2010-XX-XX'\n\t'JF937620|DENV3|CLADE_III|North_America|Nicaragua|2010-XX-XX'\n\t'JF937621|DENV3|CLADE_III|North_America|Nicaragua|2010-XX-XX'\n\t'JF937622|DENV3|CLADE_III|North_America|Nicaragua|2010-XX-XX'\n\t'JF937623|DENV3|CLADE_III|North_America|Nicaragua|2010-XX-XX'\n\t'JF937624|DENV3|CLADE_III|North_America|Nicaragua|2010-XX-XX'\n\t'JF937625|DENV3|CLADE_III|North_America|Nicaragua|2010-XX-XX'\n\t'JF937626|DENV3|CLADE_III|North_America|Nicaragua|2010-XX-XX'\n\t'JF937627|DENV3|CLADE_III|North_America|Nicaragua|2010-XX-XX'\n\t'JF937628|DENV3|CLADE_III|North_America|Nicaragua|2010-XX-XX'\n\t'JF937629|DENV3|CLADE_III|North_America|Nicaragua|2010-XX-XX'\n\t'JF937630|DENV3|CLADE_III|North_America|Nicaragua|2009-XX-XX'\n\t'JF937631|DENV3|CLADE_III|North_America|Nicaragua|2009-XX-XX'\n\t'JF937632|DENV3|CLADE_III|North_America|Nicaragua|2009-XX-XX'\n\t'JF937633|DENV3|CLADE_III|North_America|Nicaragua|2010-XX-XX'\n\t'JF937634|DENV3|CLADE_III|North_America|Nicaragua|2010-XX-XX'\n\t'JF937636|DENV3|CLADE_III|North_America|Nicaragua|2009-XX-XX'\n\t'JF937637|DENV3|CLADE_III|North_America|Nicaragua|2010-XX-XX'\n\t'JF937638|DENV3|CLADE_III|North_America|Nicaragua|2010-XX-XX'\n\t'JF937639|DENV3|CLADE_III|North_America|Nicaragua|2010-XX-XX'\n\t'JF937640|DENV3|CLADE_III|North_America|Nicaragua|2010-XX-XX'\n\t'JF937641|DENV3|CLADE_III|North_America|Nicaragua|2009-XX-XX'\n\t'JF937642|DENV3|CLADE_III|North_America|Nicaragua|2009-XX-XX'\n\t'JF937643|DENV3|CLADE_III|North_America|Nicaragua|2009-XX-XX'\n\t'JF937646|DENV3|CLADE_III|North_America|Nicaragua|2010-XX-XX'\n\t'JF937647|DENV3|CLADE_III|North_America|Nicaragua|2009-XX-XX'\n\t'JF937648|DENV3|CLADE_III|North_America|Nicaragua|2010-XX-XX'\n\t'JF937652|DENV3|CLADE_III|North_America|Nicaragua|2009-XX-XX'\n\t'JN000936|DENV3|CLADE_III|North_America|Nicaragua|2009-XX-XX'\n\t'JN000937|DENV3|CLADE_III|North_America|Nicaragua|2010-XX-XX'\n\t'JN000938|DENV3|CLADE_III|North_America|Nicaragua|2010-XX-XX'\n\t'JN093513|DENV3|CLADE_III|North_America|Nicaragua|2010-XX-XX'\n\t'JN093514|DENV3|CLADE_III|North_America|Nicaragua|2009-XX-XX'\n\t'JN093515|DENV3|CLADE_III|North_America|Nicaragua|2010-XX-XX'\n\t'JN093517|DENV3|CLADE_III|North_America|Nicaragua|2009-XX-XX'\n\t'JN183884|DENV3|CLADE_III|North_America|Nicaragua|2009-XX-XX'\n\t'JX669489|DENV3|CLADE_III|South_America|Brazil|2003-XX-XX'\n\t'JX669490|DENV3|CLADE_III|South_America|Brazil|2002-XX-XX'\n\t'JX669491|DENV3|CLADE_III|South_America|Brazil|2002-XX-XX'\n\t'JX669492|DENV3|CLADE_III|South_America|Brazil|2005-XX-XX'\n\t'JX669493|DENV3|CLADE_III|South_America|Brazil|2005-XX-XX'\n\t'JX669494|DENV3|CLADE_III|South_America|Brazil|2005-XX-XX'\n\t'JX669495|DENV3|CLADE_III|South_America|Brazil|2004-XX-XX'\n\t'JX669496|DENV3|CLADE_III|South_America|Brazil|2006-XX-XX'\n\t'JX669497|DENV3|CLADE_III|South_America|Brazil|2005-XX-XX'\n\t'JX669498|DENV3|CLADE_III|South_America|Brazil|2004-XX-XX'\n\t'JX669499|DENV3|CLADE_III|South_America|Brazil|2004-XX-XX'\n\t'JX669500|DENV3|CLADE_III|South_America|Brazil|2005-XX-XX'\n\t'JX669501|DENV3|CLADE_III|South_America|Brazil|2005-XX-XX'\n\t'JX669502|DENV3|CLADE_III|South_America|Brazil|2005-XX-XX'\n\t'JX669503|DENV3|CLADE_III|South_America|Brazil|2005-XX-XX'\n\t'JX669504|DENV3|CLADE_III|South_America|Brazil|2006-XX-XX'\n\t'JX669505|DENV3|CLADE_III|South_America|Brazil|2006-XX-XX'\n\t'JX669506|DENV3|CLADE_III|South_America|Brazil|2006-XX-XX'\n\t'JX669507|DENV3|CLADE_III|South_America|Brazil|2006-XX-XX'\n\t'JX669508|DENV3|CLADE_III|South_America|Brazil|2006-XX-XX'\n\t'KC425218|DENV3|CLADE_III|South_America|Brazil|2002-XX-XX'\n\t'KC425219|DENV3|CLADE_III|South_America|Brazil|2002-XX-XX'\n\t'KF921913|DENV3|CLADE_III|North_America|Nicaragua|2009-XX-XX'\n\t'KF921914|DENV3|CLADE_III|North_America|Nicaragua|2009-XX-XX'\n\t'KF921916|DENV3|CLADE_III|North_America|Nicaragua|2009-XX-XX'\n\t'KF921917|DENV3|CLADE_III|North_America|Nicaragua|2009-XX-XX'\n\t'KF921919|DENV3|CLADE_III|North_America|Nicaragua|2009-XX-XX'\n\t'KF921920|DENV3|CLADE_III|North_America|Nicaragua|2009-XX-XX'\n\t'KF921921|DENV3|CLADE_III|North_America|Nicaragua|2009-XX-XX'\n\t'KF921922|DENV3|CLADE_III|North_America|Nicaragua|2009-XX-XX'\n\t'KF921923|DENV3|CLADE_III|North_America|Nicaragua|2009-XX-XX'\n\t'KF921924|DENV3|CLADE_III|North_America|Nicaragua|2010-XX-XX'\n\t'KF921925|DENV3|CLADE_III|North_America|Nicaragua|2010-XX-XX'\n\t'KF921926|DENV3|CLADE_III|North_America|Nicaragua|2010-XX-XX'\n\t'KF921927|DENV3|CLADE_III|North_America|Nicaragua|2010-XX-XX'\n\t'KF921928|DENV3|CLADE_III|North_America|Nicaragua|2010-XX-XX'\n\t'KF921929|DENV3|CLADE_III|North_America|Nicaragua|2010-XX-XX'\n\t'KF955335|DENV3|CLADE_III|North_America|Nicaragua|2009-XX-XX'\n\t'KF955456|DENV3|CLADE_III|North_America|USA|2006-XX-XX'\n\t'KF955465|DENV3|CLADE_III|North_America|USA|2000-XX-XX'\n\t'KF955466|DENV3|CLADE_III|North_America|USA|2000-XX-XX'\n\t'KF955467|DENV3|CLADE_III|North_America|USA|2000-XX-XX'\n\t'KF955468|DENV3|CLADE_III|North_America|USA|2001-XX-XX'\n\t'KF955471|DENV3|CLADE_III|South_America|Venezuela|2004-XX-XX'\n\t'KF955472|DENV3|CLADE_III|South_America|Venezuela|2004-XX-XX'\n\t'KF955473|DENV3|CLADE_III|South_America|Brazil|2002-XX-XX'\n\t'KF955479|DENV3|CLADE_III|South_America|Venezuela|2001-XX-XX'\n\t'KF955480|DENV3|CLADE_III|South_America|Venezuela|2001-XX-XX'\n\t'KF955481|DENV3|CLADE_III|South_America|Venezuela|2007-XX-XX'\n\t'KF955486|DENV3|CLADE_III|South_America|Venezuela|2001-XX-XX'\n\t'KF955487|DENV3|CLADE_III|South_America|Venezuela|2001-XX-XX'\n\t'KF955488|DENV3|CLADE_III|North_America|Nicaragua|2008-XX-XX'\n\t'KF955489|DENV3|CLADE_III|North_America|Nicaragua|2008-XX-XX'\n\t'KF955490|DENV3|CLADE_III|North_America|Nicaragua|2008-XX-XX'\n\t'KF955505|DENV3|CLADE_III|North_America|Grenada|2002-XX-XX'\n\t'KF971695|DENV3|CLADE_III|North_America|Nicaragua|2009-XX-XX'\n\t'KF971696|DENV3|CLADE_III|North_America|Nicaragua|2009-XX-XX'\n\t'KF971699|DENV3|CLADE_III|North_America|Nicaragua|2009-XX-XX'\n\t'KF971700|DENV3|CLADE_III|North_America|Nicaragua|2009-XX-XX'\n\t'KF971702|DENV3|CLADE_III|North_America|Nicaragua|2009-XX-XX'\n\t'KF971703|DENV3|CLADE_III|North_America|Nicaragua|2009-XX-XX'\n\t'KF971704|DENV3|CLADE_III|North_America|Nicaragua|2009-XX-XX'\n\t'KF971705|DENV3|CLADE_III|North_America|Nicaragua|2009-XX-XX'\n\t'KF971708|DENV3|CLADE_III|North_America|Nicaragua|2010-XX-XX'\n\t'KF971709|DENV3|CLADE_III|North_America|Nicaragua|2009-XX-XX'\n\t'KF971710|DENV3|CLADE_III|North_America|Nicaragua|2010-XX-XX'\n\t'KF971711|DENV3|CLADE_III|North_America|Nicaragua|2010-XX-XX'\n\t'KF973476|DENV3|CLADE_III|North_America|Nicaragua|2011-XX-XX'\n\t'KF973477|DENV3|CLADE_III|North_America|Nicaragua|2011-XX-XX'\n\t'KF973478|DENV3|CLADE_III|North_America|Nicaragua|2012-XX-XX'\n\t'KF973479|DENV3|CLADE_III|North_America|Nicaragua|2012-XX-XX'\n\t'KF973480|DENV3|CLADE_III|North_America|Nicaragua|2012-XX-XX'\n\t'KF973481|DENV3|CLADE_III|North_America|Nicaragua|2011-XX-XX'\n\t'KF973482|DENV3|CLADE_III|North_America|Nicaragua|2011-XX-XX'\n\t'KF973483|DENV3|CLADE_III|North_America|Nicaragua|2011-XX-XX'\n\t'KF973484|DENV3|CLADE_III|North_America|Nicaragua|2011-XX-XX'\n\t'KF973485|DENV3|CLADE_III|North_America|Nicaragua|2011-XX-XX'\n\t'KF973486|DENV3|CLADE_III|North_America|Nicaragua|2012-XX-XX'\n\t'KF973487|DENV3|CLADE_III|North_America|Nicaragua|2011-XX-XX'\n\t'KJ189255|DENV3|CLADE_III|South_America|Peru|2002-XX-XX'\n\t'KJ189256|DENV3|CLADE_III|South_America|Peru|2002-XX-XX'\n\t'KJ189257|DENV3|CLADE_III|South_America|Peru|2004-XX-XX'\n\t'KJ189258|DENV3|CLADE_III|South_America|Peru|2002-XX-XX'\n\t'KJ189259|DENV3|CLADE_III|South_America|Peru|2002-XX-XX'\n\t'KJ189260|DENV3|CLADE_III|South_America|Peru|2002-XX-XX'\n\t'KJ189261|DENV3|CLADE_III|South_America|Peru|2008-XX-XX'\n\t'KJ189262|DENV3|CLADE_III|South_America|Peru|2004-XX-XX'\n\t'KJ189263|DENV3|CLADE_III|South_America|Peru|2004-XX-XX'\n\t'KJ189264|DENV3|CLADE_III|South_America|Peru|2004-XX-XX'\n\t'KJ189265|DENV3|CLADE_III|South_America|Peru|2004-XX-XX'\n\t'KJ189266|DENV3|CLADE_III|South_America|Peru|2004-XX-XX'\n\t'KJ189267|DENV3|CLADE_III|South_America|Peru|2007-XX-XX'\n\t'KJ189268|DENV3|CLADE_III|South_America|Peru|2007-XX-XX'\n\t'KJ189269|DENV3|CLADE_III|South_America|Peru|2007-XX-XX'\n\t'KJ189270|DENV3|CLADE_III|South_America|Peru|2007-XX-XX'\n\t'KJ189271|DENV3|CLADE_III|South_America|Peru|2007-XX-XX'\n\t'KJ189272|DENV3|CLADE_III|South_America|Peru|2007-XX-XX'\n\t'KJ189273|DENV3|CLADE_III|South_America|Peru|2007-XX-XX'\n\t'KJ189274|DENV3|CLADE_III|South_America|Peru|2007-XX-XX'\n\t'KJ189275|DENV3|CLADE_III|South_America|Peru|2007-XX-XX'\n\t'KJ189276|DENV3|CLADE_III|South_America|Peru|2007-XX-XX'\n\t'KJ189277|DENV3|CLADE_III|South_America|Peru|2007-XX-XX'\n\t'KJ189278|DENV3|CLADE_III|South_America|Peru|2007-XX-XX'\n\t'KJ189279|DENV3|CLADE_III|South_America|Peru|2007-XX-XX'\n\t'KJ189280|DENV3|CLADE_III|South_America|Peru|2007-XX-XX'\n\t'KJ189281|DENV3|CLADE_III|South_America|Peru|2007-XX-XX'\n\t'KJ189282|DENV3|CLADE_III|South_America|Peru|2007-XX-XX'\n\t'KJ189283|DENV3|CLADE_III|South_America|Peru|2007-XX-XX'\n\t'KJ189284|DENV3|CLADE_III|South_America|Peru|2008-XX-XX'\n\t'KJ189285|DENV3|CLADE_III|South_America|Peru|2008-XX-XX'\n\t'KJ189286|DENV3|CLADE_III|South_America|Peru|2008-XX-XX'\n\t'KJ189287|DENV3|CLADE_III|South_America|Peru|2008-XX-XX'\n\t'KJ189288|DENV3|CLADE_III|South_America|Peru|2008-XX-XX'\n\t'KJ189289|DENV3|CLADE_III|South_America|Peru|2008-XX-XX'\n\t'KJ189290|DENV3|CLADE_III|South_America|Peru|2008-XX-XX'\n\t'KJ189291|DENV3|CLADE_III|South_America|Peru|2008-XX-XX'\n\t'KJ189292|DENV3|CLADE_III|South_America|Peru|2009-XX-XX'\n\t'KJ189293|DENV3|CLADE_III|South_America|Peru|2005-XX-XX'\n\t'KJ189294|DENV3|CLADE_III|South_America|Peru|2006-XX-XX'\n\t'KJ189295|DENV3|CLADE_III|South_America|Peru|2006-XX-XX'\n\t'KJ189296|DENV3|CLADE_III|South_America|Peru|2006-XX-XX'\n\t'KJ189297|DENV3|CLADE_III|South_America|Peru|2006-XX-XX'\n\t'KJ189298|DENV3|CLADE_III|South_America|Peru|2008-XX-XX'\n\t'KJ189299|DENV3|CLADE_III|South_America|Peru|2005-XX-XX'\n\t'KJ189300|DENV3|CLADE_III|South_America|Peru|2008-XX-XX'\n\t'KJ189301|DENV3|CLADE_III|South_America|Peru|2008-XX-XX'\n\t'KJ643590|DENV3|CLADE_III|South_America|Peru|2007-XX-XX'\n\t'KT726340|DENV3|CLADE_III|North_America|Cuba|2001-XX-XX'\n\t'KT726341|DENV3|CLADE_III|North_America|Cuba|2001-XX-XX'\n\t'KT726342|DENV3|CLADE_III|North_America|Cuba|2001-XX-XX'\n\t'KT726343|DENV3|CLADE_III|North_America|Cuba|2001-XX-XX'\n\t'KT726344|DENV3|CLADE_III|North_America|Cuba|2001-XX-XX'\n\t'KT726345|DENV3|CLADE_III|North_America|Cuba|2002-XX-XX'\n\t'KT726346|DENV3|CLADE_III|North_America|Cuba|2002-XX-XX'\n\t'KT726347|DENV3|CLADE_III|North_America|Cuba|2002-XX-XX'\n\t'KT726348|DENV3|CLADE_III|North_America|Cuba|2002-XX-XX'\n\t'KT726349|DENV3|CLADE_III|North_America|Cuba|2001-XX-XX'\n\t'KT726350|DENV3|CLADE_III|North_America|Cuba|2001-XX-XX'\n\t'KT726351|DENV3|CLADE_III|North_America|Cuba|2001-XX-XX'\n\t'KT726352|DENV3|CLADE_III|North_America|Cuba|2001-XX-XX'\n\t'KT726353|DENV3|CLADE_III|North_America|Cuba|2001-XX-XX'\n\t'KT726354|DENV3|CLADE_III|North_America|Cuba|2001-XX-XX'\n\t'KT726355|DENV3|CLADE_III|North_America|Cuba|2001-XX-XX'\n\t'KT726356|DENV3|CLADE_III|North_America|Cuba|2001-XX-XX'\n\t'KT726357|DENV3|CLADE_III|North_America|Cuba|2001-XX-XX'\n\t'KT726358|DENV3|CLADE_III|North_America|Cuba|2001-XX-XX'\n\t'KT726359|DENV3|CLADE_III|North_America|Cuba|2001-XX-XX'\n\t'KT726360|DENV3|CLADE_III|North_America|Cuba|2001-XX-XX'\n\t'KT726361|DENV3|CLADE_III|North_America|Cuba|2002-XX-XX'\n\t'KU509278|DENV3|CLADE_III|North_America|Barbados|2007-XX-XX'\n\t'MH450296|DENV3|CLADE_III|South_America|Venezuela|2015-09-23'\n\t'MH450298|DENV3|CLADE_III|South_America|Venezuela|2015-09-30'\n\t'MH450299|DENV3|CLADE_III|South_America|Venezuela|2015-10-05'\n\t'MH450311|DENV3|CLADE_III|South_America|Venezuela|2010-08-27'\n\t'MH544647|DENV3|CLADE_III|South_America|Colombia|2015-08-23'\n\t'MH544649|DENV3|CLADE_III|South_America|Colombia|2015-09-15'\n\t'MH544650|DENV3|CLADE_III|South_America|Colombia|2015-09-07'\n\t'MH544651|DENV3|CLADE_III|South_America|Colombia|2016-04-16'\n\t'MH888333|DENV3|CLADE_III|South_America|Bolivia|2011-01-01'\n\t'MW308179|DENV3|CLADE_III|North_America|Mexico|2019-04-15'[&!color=#ff0000]\n\t'MW308180|DENV3|CLADE_III|North_America|Mexico|2019-05-21'[&!color=#ff0000]\n\t'MW308181|DENV3|CLADE_III|North_America|Mexico|2019-08-22'[&!color=#ff0000]\n\t'MW945428|DENV3|CLADE_III|North_America|USA|2006-XX-XX'\n\t'MW946918|DENV3|CLADE_III|North_America|Nicaragua|2009-XX-XX'\n\t'MZ008468|DENV3|CLADE_III|North_America|Nicaragua|2014-XX-XX'\n\t'MZ008469|DENV3|CLADE_III|North_America|Nicaragua|2013-XX-XX'\n\t'MZ008470|DENV3|CLADE_III|North_America|Nicaragua|2013-XX-XX'\n\t'MZ008471|DENV3|CLADE_III|North_America|Nicaragua|2013-XX-XX'\n\t'MZ008472|DENV3|CLADE_III|North_America|Nicaragua|2013-XX-XX'\n\t'MZ008473|DENV3|CLADE_III|North_America|Nicaragua|2013-XX-XX'\n\t'MZ008474|DENV3|CLADE_III|North_America|Nicaragua|2013-XX-XX'\n\t'MZ008475|DENV3|CLADE_III|North_America|Nicaragua|2013-XX-XX'\n\t'MZ008476|DENV3|CLADE_III|North_America|Nicaragua|2014-XX-XX'\n\t'MZ008477|DENV3|CLADE_III|North_America|Nicaragua|2013-XX-XX'\n\t'MZ008478|DENV3|CLADE_III|North_America|Nicaragua|2013-XX-XX'\n\t'OK605762|DENV3|CLADE_III|South_America|Paraguay|2007-XX-XX'\n\t'OK605765|DENV3|CLADE_III|South_America|Ecuador|2001-XX-XX'\n\t'OM417340|DENV3|CLADE_III|North_America|Mexico|2021-09-21'[&!color=#ff0000]\n\t'OM417341|DENV3|CLADE_III|North_America|Mexico|2021-09-19'[&!color=#ff0000]\n\t'OQ445895|DENV3|CLADE_III|North_America|USA|2022-08-01'\n\t'OQ445896|DENV3|CLADE_III|North_America|USA|2022-07-25'\n\t'OQ445897|DENV3|CLADE_III|North_America|USA|2022-07-25'\n\t'OQ445898|DENV3|CLADE_III|North_America|USA|2022-07-30'\n\t'OQ445899|DENV3|CLADE_III|North_America|USA|2022-07-28'\n\t'OQ445900|DENV3|CLADE_III|North_America|USA|2022-09-13'\n\t'OQ445901|DENV3|CLADE_III|North_America|USA|2022-07-25'\n\t'OQ445902|DENV3|CLADE_III|North_America|USA|2022-07-26'\n\t'OQ445903|DENV3|CLADE_III|North_America|USA|2022-07-19'\n\t'OQ445904|DENV3|CLADE_III|North_America|USA|2022-07-30'\n\t'OQ445905|DENV3|CLADE_III|North_America|USA|2022-08-02'\n\t'OQ445906|DENV3|CLADE_III|North_America|USA|2022-08-03'\n\t'OQ445907|DENV3|CLADE_III|North_America|USA|2022-08-03'\n\t'OQ445908|DENV3|CLADE_III|North_America|USA|2022-07-27'\n\t'OQ445909|DENV3|CLADE_III|North_America|USA|2022-08-08'\n\t'OQ445910|DENV3|CLADE_III|North_America|USA|2022-08-08'\n\t'OQ445911|DENV3|CLADE_III|North_America|USA|2022-08-06'\n\t'OQ445912|DENV3|CLADE_III|North_America|USA|2022-08-09'\n\t'OQ445913|DENV3|CLADE_III|North_America|USA|2022-08-09'\n\t'OQ445914|DENV3|CLADE_III|North_America|USA|2022-08-04'\n\t'OQ445915|DENV3|CLADE_III|North_America|USA|2022-08-10'\n\t'OQ445916|DENV3|CLADE_III|North_America|USA|2022-08-10'\n\t'OQ445917|DENV3|CLADE_III|North_America|USA|2022-08-08'\n\t'OQ445918|DENV3|CLADE_III|North_America|USA|2022-08-09'\n\t'OQ445919|DENV3|CLADE_III|North_America|USA|2022-08-15'\n\t'OQ445920|DENV3|CLADE_III|North_America|USA|2022-08-18'\n\t'OQ445921|DENV3|CLADE_III|North_America|USA|2022-08-28'\n\t'OQ445922|DENV3|CLADE_III|North_America|USA|2022-08-29'\n\t'OQ445923|DENV3|CLADE_III|North_America|USA|2022-09-05'\n\t'OQ445924|DENV3|CLADE_III|North_America|USA|2022-09-02'\n\t'OQ445925|DENV3|CLADE_III|North_America|USA|2022-09-14'\n\t'OQ445926|DENV3|CLADE_III|North_America|USA|2022-09-11'\n\t'OQ445927|DENV3|CLADE_III|North_America|USA|2022-09-25'\n\t'OQ445928|DENV3|CLADE_III|North_America|USA|2022-09-20'\n\t'OQ445929|DENV3|CLADE_III|North_America|USA|2022-09-25'\n\t'OQ445930|DENV3|CLADE_III|North_America|USA|2022-10-10'\n\t'OQ445932|DENV3|CLADE_III|North_America|USA|2022-10-23'\n\t'OQ445933|DENV3|CLADE_III|North_America|USA|2022-10-24'\n\t'OQ445934|DENV3|CLADE_III|North_America|USA|2022-10-20'\n\t'OQ445935|DENV3|CLADE_III|North_America|USA|2022-10-26'\n\t'OQ445936|DENV3|CLADE_III|North_America|USA|2022-07-26'\n\t'OQ445937|DENV3|CLADE_III|North_America|USA|2022-07-22'\n\t'OQ445938|DENV3|CLADE_III|North_America|USA|2022-07-21'\n\t'OQ445939|DENV3|CLADE_III|North_America|USA|2022-07-22'\n\t'OQ445940|DENV3|CLADE_III|North_America|USA|2022-07-09'\n\t'OQ445941|DENV3|CLADE_III|North_America|USA|2022-07-21'\n\t'OQ445942|DENV3|CLADE_III|North_America|USA|2022-07-22'\n\t'OQ445943|DENV3|CLADE_III|North_America|USA|2022-07-19'\n\t'OQ445944|DENV3|CLADE_III|North_America|USA|2022-07-22'\n\t'OQ445945|DENV3|CLADE_III|North_America|USA|2022-07-17'\n\t'OQ445946|DENV3|CLADE_III|North_America|USA|2022-08-09'\n\t'OQ445947|DENV3|CLADE_III|North_America|USA|2022-08-05'\n\t'OQ445948|DENV3|CLADE_III|North_America|USA|2022-07-29'\n\t'OQ445949|DENV3|CLADE_III|North_America|USA|2022-07-15'\n\t'OQ445950|DENV3|CLADE_III|North_America|USA|2022-07-09'\n\t'OQ445951|DENV3|CLADE_III|North_America|USA|2022-07-09'\n\t'OQ445952|DENV3|CLADE_III|North_America|USA|2022-07-10'\n\t'OQ445953|DENV3|CLADE_III|North_America|USA|2022-07-13'\n\t'OQ445954|DENV3|CLADE_III|North_America|USA|2022-07-08'\n\t'OQ445955|DENV3|CLADE_III|North_America|USA|2022-07-09'\n\t'OQ445956|DENV3|CLADE_III|North_America|USA|2022-07-06'\n\t'OQ445957|DENV3|CLADE_III|North_America|USA|2022-06-25'\n\t'OQ445958|DENV3|CLADE_III|North_America|USA|2022-06-28'\n\t'OQ445959|DENV3|CLADE_III|North_America|USA|2022-06-29'\n\t'OQ445960|DENV3|CLADE_III|North_America|USA|2022-06-21'\n\t'OQ445961|DENV3|CLADE_III|North_America|USA|2022-05-22'\n\t'OQ445962|DENV3|CLADE_III|North_America|USA|2022-06-28'\n\t'OQ603303|DENV3|CLADE_III|South_America|Colombia|2015-08-17'\n\t'OQ603304|DENV3|CLADE_III|South_America|Colombia|2015-06-30'\n\t'OQ603305|DENV3|CLADE_III|South_America|Colombia|2015-08-27'\n\t'OQ603306|DENV3|CLADE_III|South_America|Colombia|2015-08-21'\n\t'OQ603307|DENV3|CLADE_III|South_America|Colombia|2015-XX-XX'\n\t'OQ603308|DENV3|CLADE_III|South_America|Colombia|2015-09-05'\n\t'OQ603309|DENV3|CLADE_III|South_America|Colombia|2015-09-15'\n\t'OQ603310|DENV3|CLADE_III|South_America|Colombia|2015-XX-XX'\n\t'OQ603311|DENV3|CLADE_III|South_America|Colombia|2015-XX-XX'\n\t'OQ603312|DENV3|CLADE_III|South_America|Colombia|2016-01-21'\n\t'OQ603313|DENV3|CLADE_III|South_America|Colombia|2016-04-26'\n\t'OQ603314|DENV3|CLADE_III|South_America|Colombia|2016-07-20'\n\t'OQ603315|DENV3|CLADE_III|South_America|Colombia|2016-08-05'\n\t'OQ706226|DENV3|CLADE_III|South_America|Brazil|2023-03-04'\n\t'OQ706227|DENV3|CLADE_III|South_America|Brazil|2023-01-22'\n\t'OQ706228|DENV3|CLADE_III|South_America|Brazil|2023-01-03'\n\t'OQ727062|DENV3|CLADE_III|South_America|Brazil|2006-04-17'\n\t'OQ747070|DENV3|CLADE_III|North_America|Cuba|2022-07-18'\n\t'OQ747071|DENV3|CLADE_III|North_America|Cuba|2022-08-16'\n\t'OQ821502|DENV3|CLADE_III|South_America|Colombia|2021-08-12'\n\t'OQ821503|DENV3|CLADE_III|North_America|Cuba|2016-01-13'\n\t'OQ821504|DENV3|CLADE_III|North_America|Cuba|2022-07-06'\n\t'OQ821505|DENV3|CLADE_III|North_America|Cuba|2022-07-17'\n\t'OQ821506|DENV3|CLADE_III|North_America|Cuba|2022-07-23'\n\t'OQ821507|DENV3|CLADE_III|North_America|Cuba|2022-07-28'\n\t'OQ821508|DENV3|CLADE_III|North_America|Cuba|2022-07-28'\n\t'OQ821509|DENV3|CLADE_III|North_America|Cuba|2022-08-05'\n\t'OQ821510|DENV3|CLADE_III|North_America|Cuba|2022-08-06'\n\t'OQ821511|DENV3|CLADE_III|North_America|Cuba|2022-08-09'\n\t'OQ821512|DENV3|CLADE_III|North_America|Cuba|2022-08-10'\n\t'OQ821513|DENV3|CLADE_III|North_America|Cuba|2022-08-12'\n\t'OQ821514|DENV3|CLADE_III|North_America|Cuba|2022-08-13'\n\t'OQ821515|DENV3|CLADE_III|North_America|Cuba|2022-08-14'\n\t'OQ821516|DENV3|CLADE_III|North_America|Cuba|2022-08-15'\n\t'OQ821517|DENV3|CLADE_III|North_America|Cuba|2022-08-16'\n\t'OQ821518|DENV3|CLADE_III|North_America|Cuba|2022-08-18'\n\t'OQ821519|DENV3|CLADE_III|North_America|Cuba|2022-08-18'\n\t'OQ821520|DENV3|CLADE_III|North_America|Cuba|2022-08-18'\n\t'OQ821521|DENV3|CLADE_III|North_America|Cuba|2022-08-18'\n\t'OQ821522|DENV3|CLADE_III|North_America|Cuba|2022-08-18'\n\t'OQ821523|DENV3|CLADE_III|North_America|Cuba|2022-08-18'\n\t'OQ821524|DENV3|CLADE_III|North_America|Cuba|2022-08-20'\n\t'OQ821525|DENV3|CLADE_III|North_America|Cuba|2022-08-21'\n\t'OQ821526|DENV3|CLADE_III|North_America|Cuba|2022-08-23'\n\t'OQ821527|DENV3|CLADE_III|North_America|Cuba|2022-08-23'\n\t'OQ821528|DENV3|CLADE_III|North_America|Cuba|2022-08-24'\n\t'OQ821529|DENV3|CLADE_III|North_America|Cuba|2022-08-24'\n\t'OQ821530|DENV3|CLADE_III|North_America|Cuba|2022-08-24'\n\t'OQ821531|DENV3|CLADE_III|North_America|Cuba|2022-08-28'\n\t'OQ821532|DENV3|CLADE_III|North_America|Cuba|2022-08-30'\n\t'OQ821533|DENV3|CLADE_III|North_America|Cuba|2022-08-31'\n\t'OQ821534|DENV3|CLADE_III|North_America|Cuba|2022-08-31'\n\t'OQ821535|DENV3|CLADE_III|North_America|Cuba|2022-09-01'\n\t'OQ821536|DENV3|CLADE_III|North_America|Cuba|2022-09-03'\n\t'OQ821537|DENV3|CLADE_III|North_America|Cuba|2022-09-05'\n\t'OQ821538|DENV3|CLADE_III|North_America|Cuba|2022-09-05'\n\t'OQ821539|DENV3|CLADE_III|North_America|Cuba|2022-09-07'\n\t'OQ821540|DENV3|CLADE_III|North_America|Cuba|2022-09-08'\n\t'OQ821541|DENV3|CLADE_III|North_America|Cuba|2022-09-12'\n\t'OQ821542|DENV3|CLADE_III|North_America|Cuba|2022-09-13'\n\t'OQ821543|DENV3|CLADE_III|North_America|Cuba|2022-09-13'\n\t'OQ821544|DENV3|CLADE_III|North_America|Cuba|2022-09-14'\n\t'OQ821545|DENV3|CLADE_III|North_America|Cuba|2022-09-15'\n\t'OQ821546|DENV3|CLADE_III|North_America|Cuba|2022-09-17'\n\t'OQ821547|DENV3|CLADE_III|North_America|Cuba|2022-09-17'\n\t'OQ821548|DENV3|CLADE_III|North_America|Cuba|2022-09-21'\n\t'OQ821549|DENV3|CLADE_III|North_America|Cuba|2022-09-22'\n\t'OQ821550|DENV3|CLADE_III|North_America|Cuba|2022-09-22'\n\t'OQ821551|DENV3|CLADE_III|North_America|Cuba|2022-09-23'\n\t'OQ821552|DENV3|CLADE_III|North_America|Cuba|2022-09-23'\n\t'OQ821553|DENV3|CLADE_III|North_America|Cuba|2022-09-23'\n\t'OQ821554|DENV3|CLADE_III|North_America|Cuba|2022-09-25'\n\t'OQ821555|DENV3|CLADE_III|North_America|Cuba|2022-09-25'\n\t'OQ821556|DENV3|CLADE_III|North_America|Cuba|2022-09-25'\n\t'OQ821557|DENV3|CLADE_III|North_America|Cuba|2022-09-26'\n\t'OQ821558|DENV3|CLADE_III|North_America|Cuba|2022-09-26'\n\t'OQ821559|DENV3|CLADE_III|North_America|Cuba|2022-09-29'\n\t'OQ821560|DENV3|CLADE_III|North_America|Cuba|2022-09-29'\n\t'OQ821561|DENV3|CLADE_III|North_America|Cuba|2022-09-30'\n\t'OQ821562|DENV3|CLADE_III|North_America|Cuba|2022-10-02'\n\t'OQ821563|DENV3|CLADE_III|North_America|Cuba|2022-10-05'\n\t'OQ821564|DENV3|CLADE_III|North_America|Cuba|2022-10-07'\n\t'OQ821565|DENV3|CLADE_III|North_America|Cuba|2022-10-14'\n\t'OQ821566|DENV3|CLADE_III|North_America|Cuba|2022-10-15'\n\t'OQ821567|DENV3|CLADE_III|North_America|Cuba|2022-10-19'\n\t'OQ821568|DENV3|CLADE_III|North_America|Cuba|2022-10-20'\n\t'OQ821569|DENV3|CLADE_III|North_America|Cuba|2022-10-21'\n\t'OQ821570|DENV3|CLADE_III|North_America|Cuba|2022-10-30'\n\t'OQ821571|DENV3|CLADE_III|North_America|Cuba|2022-11-03'\n\t'OQ821572|DENV3|CLADE_III|North_America|Cuba|2022-11-03'\n\t'OQ821573|DENV3|CLADE_III|North_America|Cuba|2022-11-04'\n\t'OQ821574|DENV3|CLADE_III|North_America|Cuba|2022-11-07'\n\t'OQ821575|DENV3|CLADE_III|North_America|Cuba|2022-11-10'\n\t'OQ821576|DENV3|CLADE_III|North_America|Cuba|2022-11-14'\n\t'OQ821577|DENV3|CLADE_III|North_America|Cuba|2022-11-18'\n\t'OQ821578|DENV3|CLADE_III|North_America|Cuba|2022-11-18'\n\t'OQ821579|DENV3|CLADE_III|North_America|Cuba|2022-11-20'\n\t'OQ821580|DENV3|CLADE_III|North_America|Cuba|2022-11-25'\n\t'OQ821581|DENV3|CLADE_III|North_America|Cuba|2022-11-29'\n\t'OQ821582|DENV3|CLADE_III|North_America|Cuba|2022-11-30'\n\t'OQ821583|DENV3|CLADE_III|North_America|Cuba|2022-11-30'\n\t'OQ821584|DENV3|CLADE_III|North_America|Cuba|2022-11-30'\n\t'OQ821585|DENV3|CLADE_III|North_America|Cuba|2022-12-02'\n\t'OQ821586|DENV3|CLADE_III|North_America|Cuba|2022-12-04'\n\t'OQ821587|DENV3|CLADE_III|North_America|Cuba|2022-12-04'\n\t'OQ821588|DENV3|CLADE_III|North_America|Cuba|2022-12-06'\n\t'OQ821589|DENV3|CLADE_III|North_America|Cuba|2022-12-06'\n\t'OQ821590|DENV3|CLADE_III|North_America|Cuba|2022-12-08'\n\t'OQ821591|DENV3|CLADE_III|North_America|Cuba|2022-12-15'\n\t'OQ821592|DENV3|CLADE_III|North_America|Cuba|2022-12-16'\n\t'OQ821593|DENV3|CLADE_III|North_America|Cuba|2022-12-16'\n\t'OQ821594|DENV3|CLADE_III|North_America|Cuba|2022-12-18'\n\t'OQ821595|DENV3|CLADE_III|North_America|Cuba|2022-12-18'\n\t'OQ821596|DENV3|CLADE_III|North_America|Cuba|2022-12-18'\n\t'OQ821597|DENV3|CLADE_III|North_America|Cuba|2022-12-21'\n\t'OQ821598|DENV3|CLADE_III|North_America|Cuba|2022-12-22'\n\t'OQ821599|DENV3|CLADE_III|North_America|Cuba|2022-12-22'\n\t'OQ821600|DENV3|CLADE_III|North_America|Cuba|2023-01-01'\n\t'OQ821601|DENV3|CLADE_III|North_America|Jamaica|2016-06-11'\n\t'OQ821602|DENV3|CLADE_III|North_America|Jamaica|2016-07-27'\n\t'OQ821603|DENV3|CLADE_III|North_America|Jamaica|2016-09-12'\n\t'OQ821604|DENV3|CLADE_III|North_America|Jamaica|2019-01-15'\n\t'OQ821605|DENV3|CLADE_III|North_America|Jamaica|2019-02-01'\n\t'OQ821606|DENV3|CLADE_III|North_America|Jamaica|2019-07-15'\n\t'OQ821607|DENV3|CLADE_III|North_America|Jamaica|2019-08-12'\n\t'OQ821608|DENV3|CLADE_III|North_America|Jamaica|2019-10-19'\n\t'OQ821609|DENV3|CLADE_III|North_America|Jamaica|2019-11-06'\n\t'OQ821610|DENV3|CLADE_III|North_America|Jamaica|2020-01-17'\n\t'OQ821611|DENV3|CLADE_III|North_America|Saint_Lucia|2020-11-07'\n\t'OQ821613|DENV3|CLADE_III|North_America|USA|2022-08-08'\n\t'OQ821614|DENV3|CLADE_III|North_America|USA|2022-08-11'\n\t'OQ821615|DENV3|CLADE_III|North_America|USA|2022-08-17'\n\t'OQ821616|DENV3|CLADE_III|North_America|USA|2022-10-04'\n\t'OQ821617|DENV3|CLADE_III|North_America|USA|2022-10-10'\n\t'OQ821618|DENV3|CLADE_III|North_America|USA|2022-10-15'\n\t'OQ821619|DENV3|CLADE_III|North_America|USA|2022-11-17'\n\t'OQ821620|DENV3|CLADE_III|North_America|USA|2022-11-21'\n\t'OQ821621|DENV3|CLADE_III|North_America|USA|2022-11-28'\n\t'OQ821622|DENV3|CLADE_III|North_America|USA|2022-12-11'\n\t'OQ821623|DENV3|CLADE_III|North_America|USA|2022-12-23'\n\t'OQ836205|DENV3|CLADE_III|North_America|USA|2022-10-29'\n\t'OQ836206|DENV3|CLADE_III|North_America|USA|2022-08-20'\n\t'OQ836207|DENV3|CLADE_III|North_America|USA|2022-09-02'\n\t'OQ836208|DENV3|CLADE_III|North_America|USA|2022-12-27'\n\t'OQ836209|DENV3|CLADE_III|North_America|USA|2023-01-24'\n\t'OQ836210|DENV3|CLADE_III|North_America|USA|2022-07-30'\n\t'OQ836211|DENV3|CLADE_III|North_America|USA|2022-07-27'\n\t'OQ857505|DENV3|CLADE_III|North_America|USA|2022-09-01'\n\t'OQ857506|DENV3|CLADE_III|North_America|USA|2022-10-05'\n\t'OQ857507|DENV3|CLADE_III|North_America|USA|2022-11-07'\n\t'OQ868517|DENV3|CLADE_III|South_America|Brazil|2023-03-12'\n\t'OQ919689|DENV3|CLADE_III|North_America|USA|2022-09-22'\n\t'OQ919690|DENV3|CLADE_III|North_America|Cuba|2022-10-05'\n\t'OQ919691|DENV3|CLADE_III|North_America|USA|2022-11-08'\n\t'OQ919692|DENV3|CLADE_III|North_America|Cuba|2022-12-04'\n\t'OQ919693|DENV3|CLADE_III|North_America|Cuba|2022-08-20'\n\t'OR150744|DENV3|CLADE_III|North_America|USA|2022-12-19'\n\t'OR150745|DENV3|CLADE_III|North_America|USA|2022-12-22'\n\t'OR150746|DENV3|CLADE_III|North_America|USA|2022-12-18'\n\t'OR150747|DENV3|CLADE_III|North_America|USA|2022-12-23'\n\t'OR150748|DENV3|CLADE_III|North_America|USA|2023-01-01'\n\t'OR150749|DENV3|CLADE_III|North_America|USA|2023-01-06'\n\t'OR150750|DENV3|CLADE_III|North_America|USA|2023-01-10'\n\t'OR150751|DENV3|CLADE_III|North_America|USA|2023-01-09'\n\t'OR150752|DENV3|CLADE_III|North_America|USA|2023-01-11'\n\t'OR150753|DENV3|CLADE_III|North_America|USA|2023-01-03'\n\t'OR150754|DENV3|CLADE_III|North_America|USA|2023-01-08'\n\t'OR150755|DENV3|CLADE_III|North_America|USA|2023-01-08'\n\t'OR162311|DENV3|CLADE_III|North_America|USA|2022-11-27'\n\t'OR162312|DENV3|CLADE_III|North_America|USA|2022-12-02'\n\t'OR162313|DENV3|CLADE_III|North_America|USA|2022-11-27'\n\t'OR162314|DENV3|CLADE_III|North_America|USA|2022-12-04'\n\t'OR162315|DENV3|CLADE_III|North_America|USA|2022-12-06'\n\t'OR162316|DENV3|CLADE_III|North_America|USA|2022-12-02'\n\t'OR162317|DENV3|CLADE_III|North_America|USA|2022-12-04'\n\t'OR162318|DENV3|CLADE_III|North_America|USA|2022-12-10'\n\t'OR162319|DENV3|CLADE_III|North_America|USA|2022-12-18'\n\t'OR229980|DENV3|CLADE_III|North_America|Guadeloupe|2020-12-XX'\n\t'OR229981|DENV3|CLADE_III|North_America|Guadeloupe|2020-08-XX'\n\t'OR389032|DENV3|CLADE_III|North_America|Barbados|2001-XX-XX'\n\t'OR389034|DENV3|CLADE_III|South_America|Colombia|2003-XX-XX'\n\t'OR389036|DENV3|CLADE_III|North_America|Nicaragua|2009-XX-XX'\n\t'OR389037|DENV3|CLADE_III|North_America|Saint_Kitts_and_Nevis|2008-XX-XX'\n\t'OR616483|DENV3|CLADE_III|North_America|Dominican_Republic|2023-08-15'\n\t'OR616484|DENV3|CLADE_III|North_America|Dominican_Republic|2023-08-06'\n\t'OR616485|DENV3|CLADE_III|North_America|Dominican_Republic|2023-08-06'\n\t'OR616486|DENV3|CLADE_III|North_America|Dominican_Republic|2023-08-09'\n\t'OR616487|DENV3|CLADE_III|North_America|Dominican_Republic|2023-08-14'\n\t'OR616488|DENV3|CLADE_III|North_America|Dominican_Republic|2023-08-14'\n\t'OR616489|DENV3|CLADE_III|North_America|Dominican_Republic|2023-08-15'\n\t'OR616490|DENV3|CLADE_III|North_America|Dominican_Republic|2023-08-17'\n\t'OR616491|DENV3|CLADE_III|North_America|Dominican_Republic|2023-08-15'\n\t'OR616492|DENV3|CLADE_III|North_America|Dominican_Republic|2023-08-15'\n\t'OR616493|DENV3|CLADE_III|North_America|Dominican_Republic|2023-08-16'\n\t'OR616494|DENV3|CLADE_III|North_America|Dominican_Republic|2023-08-24'\n\t'OR616495|DENV3|CLADE_III|North_America|Dominican_Republic|2023-08-29'\n\t'OR616496|DENV3|CLADE_III|North_America|Dominican_Republic|2023-08-21'\n\t'OR616497|DENV3|CLADE_III|North_America|Dominican_Republic|2023-08-22'\n\t'OR616498|DENV3|CLADE_III|North_America|Dominican_Republic|2023-08-22'\n\t'OR616499|DENV3|CLADE_III|North_America|Dominican_Republic|2023-08-21'\n\t'OR616500|DENV3|CLADE_III|North_America|Dominican_Republic|2023-08-20'\n\t'OR616501|DENV3|CLADE_III|North_America|Dominican_Republic|2023-08-19'\n\t'OR616502|DENV3|CLADE_III|North_America|Dominican_Republic|2023-08-21'\n\t'OR616503|DENV3|CLADE_III|North_America|Dominican_Republic|2023-05-21'\n\t'OR616504|DENV3|CLADE_III|North_America|Dominican_Republic|2023-08-17'\n\t'OR616505|DENV3|CLADE_III|North_America|Dominican_Republic|2023-08-24'\n\t'OR616506|DENV3|CLADE_III|North_America|Dominican_Republic|2023-08-21'\n\t'OR616507|DENV3|CLADE_III|North_America|Dominican_Republic|2023-08-25'\n\t'OR616508|DENV3|CLADE_III|North_America|Dominican_Republic|2023-08-25'\n\t'OR616509|DENV3|CLADE_III|North_America|Dominican_Republic|2023-08-25'\n\t'OR616510|DENV3|CLADE_III|North_America|Dominican_Republic|2023-08-15'\n\t'OR616511|DENV3|CLADE_III|North_America|Dominican_Republic|2023-08-26'\n\t'OR616512|DENV3|CLADE_III|North_America|Dominican_Republic|2023-08-27'\n\t'OR616513|DENV3|CLADE_III|North_America|Dominican_Republic|2023-08-22'\n\t'OR616514|DENV3|CLADE_III|North_America|Dominican_Republic|2023-08-27'\n\t'OR616515|DENV3|CLADE_III|North_America|Dominican_Republic|2023-08-26'\n\t'OR616516|DENV3|CLADE_III|North_America|Dominican_Republic|2023-08-29'\n\t'OR616517|DENV3|CLADE_III|North_America|Dominican_Republic|2023-08-25'\n\t'OR616518|DENV3|CLADE_III|North_America|Dominican_Republic|2023-08-28'\n\t'OR616519|DENV3|CLADE_III|North_America|Dominican_Republic|2023-08-24'\n\t'OR616520|DENV3|CLADE_III|North_America|Dominican_Republic|2023-08-27'\n\t'OR616521|DENV3|CLADE_III|North_America|Dominican_Republic|2023-08-27'\n\t'OR616522|DENV3|CLADE_III|North_America|Dominican_Republic|2023-08-28'\n\t'OR616523|DENV3|CLADE_III|North_America|Dominican_Republic|2023-08-28'\n\t'OR616524|DENV3|CLADE_III|North_America|Dominican_Republic|2023-08-22'\n\t'OR616525|DENV3|CLADE_III|North_America|Dominican_Republic|2023-08-30'\n\t'OR616526|DENV3|CLADE_III|North_America|Dominican_Republic|2023-08-30'\n\t'OR616527|DENV3|CLADE_III|North_America|Dominican_Republic|2023-08-30'\n\t'OR616528|DENV3|CLADE_III|North_America|Dominican_Republic|2023-08-12'\n\t'OR616529|DENV3|CLADE_III|North_America|Dominican_Republic|2023-08-29'\n\t'OR616530|DENV3|CLADE_III|North_America|Dominican_Republic|2023-07-02'\n\t'OR616531|DENV3|CLADE_III|North_America|Dominican_Republic|2023-07-17'\n\t'OR616532|DENV3|CLADE_III|North_America|Dominican_Republic|2023-07-19'\n\t'OR616533|DENV3|CLADE_III|North_America|Dominican_Republic|2023-07-14'\n\t'OR616534|DENV3|CLADE_III|North_America|Dominican_Republic|2023-07-16'\n\t'OR616535|DENV3|CLADE_III|North_America|Dominican_Republic|2023-07-17'\n\t'OR616536|DENV3|CLADE_III|North_America|Dominican_Republic|2023-07-21'\n\t'OR616537|DENV3|CLADE_III|North_America|Dominican_Republic|2023-07-27'\n\t'OR616538|DENV3|CLADE_III|North_America|Dominican_Republic|2023-08-03'\n\t'OR654266|DENV3|CLADE_III|North_America|USA|2023-01-29'\n\t'OR654267|DENV3|CLADE_III|North_America|USA|2023-01-31'\n\t'OR654268|DENV3|CLADE_III|North_America|USA|2023-02-15'\n\t'OR654274|DENV3|CLADE_III|North_America|USA|2023-05-28'\n\t'OR654277|DENV3|CLADE_III|North_America|USA|2023-06-08'\n\t'OR654278|DENV3|CLADE_III|North_America|USA|2023-06-18'\n\t'OR654279|DENV3|CLADE_III|North_America|USA|2023-06-23'\n\t'OR654280|DENV3|CLADE_III|North_America|USA|2023-06-23'\n\t'OR654283|DENV3|CLADE_III|North_America|USA|2023-07-02'\n\t'OR771111|DENV3|CLADE_III|North_America|USA|2023-01-25'\n\t'OR771112|DENV3|CLADE_III|North_America|USA|2023-02-04'\n\t'OR771113|DENV3|CLADE_III|North_America|USA|2023-01-31'\n\t'OR771114|DENV3|CLADE_III|North_America|USA|2023-02-21'\n\t'OR771115|DENV3|CLADE_III|North_America|USA|2023-03-06'\n\t'OR771118|DENV3|CLADE_III|North_America|USA|2023-03-12'\n\t'OR771119|DENV3|CLADE_III|North_America|USA|2023-03-19'\n\t'OR771120|DENV3|CLADE_III|North_America|USA|2023-03-29'\n\t'OR771121|DENV3|CLADE_III|North_America|USA|2023-03-29'\n\t'OR771123|DENV3|CLADE_III|North_America|USA|2023-07-04'\n\t'OR771124|DENV3|CLADE_III|North_America|USA|2023-07-09'\n\t'OR771125|DENV3|CLADE_III|North_America|USA|2023-07-07'\n\t'OR771126|DENV3|CLADE_III|North_America|USA|2023-07-12'\n\t'OR771127|DENV3|CLADE_III|North_America|USA|2023-07-11'\n\t'OR771128|DENV3|CLADE_III|North_America|USA|2023-07-06'\n\t'OR771129|DENV3|CLADE_III|North_America|USA|2023-07-13'\n\t'OR771130|DENV3|CLADE_III|North_America|USA|2023-07-03'\n\t'OR771131|DENV3|CLADE_III|North_America|USA|2023-07-26'\n\t'OR771132|DENV3|CLADE_III|North_America|USA|2023-07-26'\n\t'OR771133|DENV3|CLADE_III|North_America|USA|2023-07-31'\n\t'OR771134|DENV3|CLADE_III|North_America|USA|2023-07-18'\n\t'OR771135|DENV3|CLADE_III|North_America|USA|2023-07-22'\n\t'OR771136|DENV3|CLADE_III|North_America|USA|2023-07-27'\n\t'OR771137|DENV3|CLADE_III|North_America|USA|2023-07-26'\n\t'OR771138|DENV3|CLADE_III|North_America|USA|2023-07-28'\n\t'OR771139|DENV3|CLADE_III|North_America|USA|2023-08-07'\n\t'OR771140|DENV3|CLADE_III|North_America|USA|2023-07-28'\n\t'OR771141|DENV3|CLADE_III|North_America|USA|2023-08-03'\n\t'OR771142|DENV3|CLADE_III|North_America|USA|2023-08-02'\n\t'OR771144|DENV3|CLADE_III|North_America|USA|2023-08-04'\n\t'OR771145|DENV3|CLADE_III|North_America|USA|2023-08-07'\n\t'OR771148|DENV3|CLADE_III|North_America|USA|2023-08-13'\n\t'OR771149|DENV3|CLADE_III|North_America|USA|2023-08-11'\n\t'OR771150|DENV3|CLADE_III|North_America|USA|2023-08-09'\n\t'OR771151|DENV3|CLADE_III|North_America|USA|2023-08-11'\n\t'OR771152|DENV3|CLADE_III|North_America|USA|2023-08-09'\n\t'OR771153|DENV3|CLADE_III|North_America|USA|2023-08-11'\n\t'OR771154|DENV3|CLADE_III|North_America|USA|2023-08-17'\n\t'OR771155|DENV3|CLADE_III|North_America|USA|2023-08-20'\n\t'OR771156|DENV3|CLADE_III|North_America|USA|2023-09-01'\n\t'OR771157|DENV3|CLADE_III|North_America|USA|2023-08-22'\n\t'OR771158|DENV3|CLADE_III|North_America|USA|2023-08-22'\n\t'OR771160|DENV3|CLADE_III|North_America|USA|2023-08-06'\n\t'OR771161|DENV3|CLADE_III|North_America|USA|2023-08-23'\n\t'OR771162|DENV3|CLADE_III|North_America|USA|2023-08-31'\n\t'OR771163|DENV3|CLADE_III|North_America|USA|2023-08-29'\n\t'OR771164|DENV3|CLADE_III|North_America|USA|2023-08-28'\n\t'OR771165|DENV3|CLADE_III|North_America|USA|2023-09-02'\n\t'OR771166|DENV3|CLADE_III|North_America|USA|2023-08-31'\n\t'OR771167|DENV3|CLADE_III|North_America|USA|2023-08-31'\n\t'OR771169|DENV3|CLADE_III|North_America|USA|2023-08-31'\n\t'OR771170|DENV3|CLADE_III|North_America|USA|2023-09-05'\n\t'OR771171|DENV3|CLADE_III|North_America|USA|2023-09-04'\n\t'OR771172|DENV3|CLADE_III|North_America|USA|2023-09-06'\n\t'OR771174|DENV3|CLADE_III|North_America|USA|2023-09-15'\n\t'OR771175|DENV3|CLADE_III|North_America|USA|2023-09-08'\n\t'OR771176|DENV3|CLADE_III|North_America|USA|2023-09-06'\n\t'OR771177|DENV3|CLADE_III|North_America|USA|2023-09-06'\n\t'OR771178|DENV3|CLADE_III|North_America|USA|2023-09-11'\n\t'OR771179|DENV3|CLADE_III|North_America|USA|2023-09-11'\n\t'OR771180|DENV3|CLADE_III|North_America|USA|2023-09-11'\n\t'OR771181|DENV3|CLADE_III|North_America|USA|2023-09-12'\n\t'OR771182|DENV3|CLADE_III|North_America|USA|2023-09-20'\n\t'OR771184|DENV3|CLADE_III|North_America|USA|2023-09-11'\n\t'OR771185|DENV3|CLADE_III|North_America|USA|2023-09-16'\n\t'OR771186|DENV3|CLADE_III|North_America|USA|2023-09-21'\n\t'OR771187|DENV3|CLADE_III|North_America|USA|2023-09-14'\n\t'OR771190|DENV3|CLADE_III|North_America|USA|2023-09-29'\n\t'OR771191|DENV3|CLADE_III|North_America|USA|2023-09-30'\n\t'OR771192|DENV3|CLADE_III|North_America|USA|2023-10-04'\n\t'OR771195|DENV3|CLADE_III|North_America|USA|2023-09-26'\n\t'OR771197|DENV3|CLADE_III|North_America|USA|2023-10-03'\n\t'OR771198|DENV3|CLADE_III|North_America|USA|2023-10-02'\n\t'OR771199|DENV3|CLADE_III|North_America|USA|2023-10-03'\n\t'OR821929|DENV3|CLADE_III|North_America|USA|2023-09-21'\n\t'OR821930|DENV3|CLADE_III|North_America|USA|2023-07-10'\n\t'OR821931|DENV3|CLADE_III|North_America|USA|2023-07-12'\n\t'OR821932|DENV3|CLADE_III|North_America|USA|2023-07-11'\n\t'OR821933|DENV3|CLADE_III|North_America|USA|2023-07-19'\n\t'OR821934|DENV3|CLADE_III|North_America|USA|2023-08-21'\n\t'OR821936|DENV3|CLADE_III|North_America|USA|2023-09-21'\n\t'OR821937|DENV3|CLADE_III|North_America|USA|2023-09-24'\n\t'OR821938|DENV3|CLADE_III|North_America|USA|2023-09-23'\n\t'OR821940|DENV3|CLADE_III|North_America|USA|2023-09-19'\n\t'OR821941|DENV3|CLADE_III|North_America|USA|2023-09-26'\n\t'OR821942|DENV3|CLADE_III|North_America|USA|2023-09-27'\n\t'OR821943|DENV3|CLADE_III|North_America|USA|2023-09-25'\n\t'OR821945|DENV3|CLADE_III|North_America|USA|2023-09-28'\n\t'OR821948|DENV3|CLADE_III|North_America|USA|2023-09-30'\n\t'OR821949|DENV3|CLADE_III|North_America|USA|2023-10-06'\n\t'OR821950|DENV3|CLADE_III|North_America|USA|2023-10-02'\n\t'OR821951|DENV3|CLADE_III|North_America|USA|2023-10-07'\n\t'OR821952|DENV3|CLADE_III|North_America|USA|2023-10-05'\n\t'OR821953|DENV3|CLADE_III|North_America|USA|2023-10-07'\n\t'OR821954|DENV3|CLADE_III|North_America|USA|2023-10-10'\n\t'OR821955|DENV3|CLADE_III|North_America|USA|2023-10-09'\n\t'OR821956|DENV3|CLADE_III|North_America|USA|2023-10-07'\n\t'OR821958|DENV3|CLADE_III|North_America|USA|2023-10-10'\n\t'OR821960|DENV3|CLADE_III|North_America|USA|2023-10-11'\n\t'OR821961|DENV3|CLADE_III|North_America|USA|2023-10-03'\n\t'OR821963|DENV3|CLADE_III|North_America|USA|2023-10-16'\n\t'OR821964|DENV3|CLADE_III|North_America|USA|2023-10-14'\n\t'OR821965|DENV3|CLADE_III|North_America|USA|2023-10-15'\n\t'OR977063|DENV3|CLADE_III|North_America|USA|2023-05-09'\n\t'OR977066|DENV3|CLADE_III|North_America|USA|2023-07-09'\n\t'OR977067|DENV3|CLADE_III|North_America|USA|2023-07-04'\n\t'OR977068|DENV3|CLADE_III|North_America|USA|2023-07-14'\n\t'OR977069|DENV3|CLADE_III|North_America|USA|2023-07-21'\n\t'OR977070|DENV3|CLADE_III|North_America|USA|2023-07-22'\n\t'OR977072|DENV3|CLADE_III|North_America|USA|2023-10-13'\n\t'OR977073|DENV3|CLADE_III|North_America|USA|2023-10-11'\n\t'OR977074|DENV3|CLADE_III|North_America|USA|2023-10-18'\n\t'OR977075|DENV3|CLADE_III|North_America|USA|2023-10-19'\n\t'OR977076|DENV3|CLADE_III|North_America|USA|2023-10-17'\n\t'OR977077|DENV3|CLADE_III|North_America|USA|2023-10-22'\n\t'OR977078|DENV3|CLADE_III|North_America|USA|2023-10-20'\n\t'OR977081|DENV3|CLADE_III|North_America|USA|2023-10-25'\n\t'OR977082|DENV3|CLADE_III|North_America|USA|2023-11-01'\n\t'OR977084|DENV3|CLADE_III|North_America|USA|2023-10-27'\n\t'OR977085|DENV3|CLADE_III|North_America|USA|2023-10-28'\n\t'OR977086|DENV3|CLADE_III|North_America|USA|2023-11-01'\n\t'OR977087|DENV3|CLADE_III|North_America|USA|2023-11-06'\n\t'OR977088|DENV3|CLADE_III|North_America|USA|2023-11-07'\n\t'OR977089|DENV3|CLADE_III|North_America|USA|2023-11-09'\n\t'OR977090|DENV3|CLADE_III|North_America|USA|2023-11-01'\n\t'OR977091|DENV3|CLADE_III|North_America|USA|2023-11-15'\n\t'OR977092|DENV3|CLADE_III|North_America|USA|2023-11-15'\n\t'OR977093|DENV3|CLADE_III|North_America|USA|2023-11-14'\n\t'OR977095|DENV3|CLADE_III|North_America|USA|2023-11-11'\n\t'OR977096|DENV3|CLADE_III|North_America|USA|2023-11-15'\n\t'OR977097|DENV3|CLADE_III|North_America|USA|2023-11-20'\n\t'OR977099|DENV3|CLADE_III|North_America|USA|2023-11-19'\n\t'PP692448|DENV3|CLADE_III|North_America|USA|2023-11-29'\n\t'PP692450|DENV3|CLADE_III|North_America|USA|2023-11-29'\n\t'PP692453|DENV3|CLADE_III|North_America|USA|2023-11-16'\n\t'PP692454|DENV3|CLADE_III|North_America|USA|2023-11-20'\n\t'PP692455|DENV3|CLADE_III|North_America|USA|2023-11-12'\n\t'PP692457|DENV3|CLADE_III|North_America|USA|2023-12-06'\n\t'PP692458|DENV3|CLADE_III|North_America|USA|2023-12-02'\n\t'PP692459|DENV3|CLADE_III|North_America|USA|2023-12-02'\n\t'PP692460|DENV3|CLADE_III|North_America|USA|2023-12-02'\n\t'PP692461|DENV3|CLADE_III|North_America|USA|2023-12-12'\n\t'PP692462|DENV3|CLADE_III|North_America|USA|2023-12-05'\n\t'PP692463|DENV3|CLADE_III|North_America|USA|2023-12-08'\n\t'PP692464|DENV3|CLADE_III|North_America|USA|2023-12-07'\n\t'PP692465|DENV3|CLADE_III|North_America|USA|2023-12-12'\n\t'PP692466|DENV3|CLADE_III|North_America|USA|2023-12-13'\n\t'PP692467|DENV3|CLADE_III|North_America|USA|2023-12-19'\n\t'PP692468|DENV3|CLADE_III|North_America|USA|2023-12-16'\n\t'PP692470|DENV3|CLADE_III|North_America|USA|2023-12-20'\n\t'PP692471|DENV3|CLADE_III|North_America|USA|2023-12-30'\n\t'PP692472|DENV3|CLADE_III|North_America|USA|2023-12-31'\n\t'PP708028|DENV3|CLADE_III|North_America|USA|2024-01-21'\n\t'PP708029|DENV3|CLADE_III|North_America|USA|2024-01-02'\n\t'PP708030|DENV3|CLADE_III|North_America|USA|2024-01-08'\n\t'PP708031|DENV3|CLADE_III|North_America|USA|2024-01-09'\n\t'PP708035|DENV3|CLADE_III|North_America|USA|2024-01-13'\n\t'PP708036|DENV3|CLADE_III|North_America|USA|2024-01-06'\n\t'PP708037|DENV3|CLADE_III|North_America|USA|2024-01-19'\n\t'PP708038|DENV3|CLADE_III|North_America|USA|2024-01-20'\n\t'PP708039|DENV3|CLADE_III|North_America|USA|2024-01-18'\n\t'PP708040|DENV3|CLADE_III|North_America|USA|2024-01-30'\n\t'PP708041|DENV3|CLADE_III|North_America|USA|2024-02-04'\n\t'PP709294|DENV3|CLADE_III|North_America|USA|2023-07-29'\n\t'PP709295|DENV3|CLADE_III|North_America|USA|2023-07-30'\n\t'PP709296|DENV3|CLADE_III|North_America|USA|2023-07-24'\n\t'PP709298|DENV3|CLADE_III|North_America|USA|2023-08-05'\n\t'PP709299|DENV3|CLADE_III|North_America|USA|2023-08-08'\n\t'PP709302|DENV3|CLADE_III|North_America|USA|2023-08-23'\n\t'PP709303|DENV3|CLADE_III|North_America|USA|2023-08-28'\n\t'PP709304|DENV3|CLADE_III|North_America|USA|2023-08-30'\n\t'PP709305|DENV3|CLADE_III|North_America|USA|2023-11-12'\n\t'PP709308|DENV3|CLADE_III|North_America|USA|2023-11-16'\n\t'PP709311|DENV3|CLADE_III|North_America|USA|2022-11-20'\n\t'PP709312|DENV3|CLADE_III|North_America|USA|2022-11-25'\n\t'PP709313|DENV3|CLADE_III|North_America|USA|2022-11-25'\n\t'PP709315|DENV3|CLADE_III|North_America|USA|2022-11-30'\n\t'PP709316|DENV3|CLADE_III|North_America|USA|2023-10-30'\n\t'PP709317|DENV3|CLADE_III|North_America|USA|2023-11-09'\n\t'PP709318|DENV3|CLADE_III|North_America|USA|2023-11-12'\n\t'PP709319|DENV3|CLADE_III|North_America|USA|2023-11-14'\n\t'PP709320|DENV3|CLADE_III|North_America|USA|2023-11-27'\n\t'PP709321|DENV3|CLADE_III|North_America|USA|2023-11-22'\n\t'PP709322|DENV3|CLADE_III|North_America|USA|2023-11-27'\n\t'PP709323|DENV3|CLADE_III|North_America|USA|2023-11-22'\n\t'PP709324|DENV3|CLADE_III|North_America|USA|2023-12-02'\n\t'PP709325|DENV3|CLADE_III|North_America|USA|2023-11-29'\n\t'PP709326|DENV3|CLADE_III|North_America|USA|2023-12-02'\n\t'PP902571|DENV3|CLADE_III|North_America|Jamaica|2019-12-13'\n\t'PP902572|DENV3|CLADE_III|North_America|Jamaica|2020-09-16'\n\t'PP902573|DENV3|CLADE_III|North_America|Jamaica|2019-12-12'\n\t'PP902574|DENV3|CLADE_III|North_America|Jamaica|2019-12-11'\n\t'PP902575|DENV3|CLADE_III|North_America|Jamaica|2019-12-31'\n\t'PP902576|DENV3|CLADE_III|North_America|Jamaica|2019-12-15'\n\t'PP902577|DENV3|CLADE_III|North_America|Jamaica|2019-12-09'\n\t'PP902578|DENV3|CLADE_III|North_America|Jamaica|2019-12-09'\n\t'PP902579|DENV3|CLADE_III|North_America|Jamaica|2019-12-05'\n\t'PP902580|DENV3|CLADE_III|North_America|Jamaica|2020-01-14'\n\t'PP902581|DENV3|CLADE_III|North_America|Jamaica|2020-01-05'\n\t'PP902582|DENV3|CLADE_III|North_America|Jamaica|2020-01-08'\n\t'PP983007|DENV3|CLADE_III|South_America|Colombia|2023-04-24'\n\t'PP983008|DENV3|CLADE_III|South_America|Colombia|2023-07-26'\n\t'PP983009|DENV3|CLADE_III|South_America|Colombia|2023-08-05'\n\t'PP983010|DENV3|CLADE_III|South_America|Colombia|2023-08-05'\n\t'PP983011|DENV3|CLADE_III|South_America|Colombia|2023-09-14'\n\t'PP983012|DENV3|CLADE_III|South_America|Colombia|2023-09-30'\n\t'PP983013|DENV3|CLADE_III|South_America|Colombia|2023-12-19'\n\t'PP983014|DENV3|CLADE_III|South_America|Colombia|2023-08-02'\n\t'PP983015|DENV3|CLADE_III|South_America|Colombia|2023-09-02'\n\t'PP983016|DENV3|CLADE_III|South_America|Colombia|2023-10-23'\n\t'PP983017|DENV3|CLADE_III|South_America|Colombia|2023-10-21'\n\t'PP983018|DENV3|CLADE_III|South_America|Colombia|2023-11-06'\n\t'PP983019|DENV3|CLADE_III|South_America|Colombia|2023-11-19'\n\t'PP983020|DENV3|CLADE_III|South_America|Colombia|2023-11-20'\n\t'PP983021|DENV3|CLADE_III|South_America|Colombia|2023-09-09'\n\t'PP983022|DENV3|CLADE_III|South_America|Colombia|2023-12-03'\n\t'PP983023|DENV3|CLADE_III|South_America|Colombia|2023-12-16'\n\t'PP983024|DENV3|CLADE_III|South_America|Colombia|2023-12-18'\n\t'PP983025|DENV3|CLADE_III|South_America|Colombia|2024-01-03'\n\t'PP983026|DENV3|CLADE_III|South_America|Colombia|2024-01-04'\n\t'PP983027|DENV3|CLADE_III|South_America|Colombia|2024-01-29'\n\t'PP983028|DENV3|CLADE_III|South_America|Colombia|2024-01-30'\n\t'PP983029|DENV3|CLADE_III|South_America|Colombia|2024-02-09'\n\t'PP983030|DENV3|CLADE_III|South_America|Colombia|2024-02-19'\n\t'PP983031|DENV3|CLADE_III|South_America|Colombia|2024-03-04'\n\t'PP983032|DENV3|CLADE_III|South_America|Colombia|2024-03-04'\n\t'PP983033|DENV3|CLADE_III|South_America|Colombia|2024-03-05'\n\t'PP983034|DENV3|CLADE_III|South_America|Colombia|2024-01-16'\n\t'PP983035|DENV3|CLADE_III|South_America|Colombia|2024-02-23'\n\t'PP983036|DENV3|CLADE_III|South_America|Colombia|2024-03-03'\n\t'PP983037|DENV3|CLADE_III|South_America|Colombia|2024-03-05'\n\t'PQ129525|DENV3|CLADE_III|North_America|USA|2024-04-26'\n\t'PQ129527|DENV3|CLADE_III|North_America|USA|2024-06-07'\n\t'PQ129528|DENV3|CLADE_III|North_America|USA|2024-06-01'\n\t'PQ129529|DENV3|CLADE_III|North_America|USA|2024-06-04'\n\t'PQ129530|DENV3|CLADE_III|North_America|USA|2024-06-25'\n\t'PQ129531|DENV3|CLADE_III|North_America|USA|2024-07-03'\n\t'PQ129532|DENV3|CLADE_III|North_America|USA|2024-06-23'\n\t'PQ154991|DENV3|CLADE_III|North_America|USA|2023-09-19'\n\t'PQ154992|DENV3|CLADE_III|North_America|USA|2023-09-18'\n\t'PQ154995|DENV3|CLADE_III|North_America|USA|2023-09-28'\n\t'PQ154997|DENV3|CLADE_III|North_America|USA|2023-10-03'\n\t'PQ154998|DENV3|CLADE_III|North_America|USA|2023-10-09'\n\t'PQ154999|DENV3|CLADE_III|North_America|USA|2023-10-05'\n\t'PQ155002|DENV3|CLADE_III|North_America|USA|2023-12-09'\n\t'PQ155004|DENV3|CLADE_III|North_America|USA|2023-12-27'\n\t'PQ155005|DENV3|CLADE_III|North_America|USA|2024-01-01'\n\t'PQ155008|DENV3|CLADE_III|North_America|USA|2024-03-12'\n\t'PQ155009|DENV3|CLADE_III|North_America|USA|2024-03-13'\n\t'PQ155012|DENV3|CLADE_III|North_America|USA|2024-03-25'\n\t'PQ155016|DENV3|CLADE_III|North_America|USA|2024-04-06'\n\t'PQ155017|DENV3|CLADE_III|North_America|USA|2024-04-20'\n\t'PQ155018|DENV3|CLADE_III|North_America|USA|2024-04-20'\n\t'PQ155022|DENV3|CLADE_III|North_America|USA|2024-05-16'\n\t'PQ155023|DENV3|CLADE_III|North_America|USA|2024-02-23'\n\t'PQ155024|DENV3|CLADE_III|North_America|USA|2024-02-27'\n\t'PQ155025|DENV3|CLADE_III|North_America|USA|2024-03-01'\n\t'PQ155026|DENV3|CLADE_III|North_America|USA|2024-03-06'\n\t'PQ155027|DENV3|CLADE_III|North_America|USA|2024-03-10'\n\t'PQ155028|DENV3|CLADE_III|North_America|USA|2024-03-11'\n\t'PQ155029|DENV3|CLADE_III|North_America|USA|2024-03-13'\n\t'PQ155030|DENV3|CLADE_III|North_America|USA|2024-03-09'\n\t'PQ155031|DENV3|CLADE_III|North_America|USA|2024-03-15'\n\t'PQ155037|DENV3|CLADE_III|North_America|USA|2024-04-07'\n\t'PQ155038|DENV3|CLADE_III|North_America|USA|2024-04-06'\n\t'PQ155039|DENV3|CLADE_III|North_America|USA|2024-04-13'\n\t'PQ155040|DENV3|CLADE_III|North_America|USA|2024-04-13'\n\t'PQ155041|DENV3|CLADE_III|North_America|USA|2024-04-21'\n\t'PQ155043|DENV3|CLADE_III|North_America|USA|2024-05-06'\n\t'PQ155046|DENV3|CLADE_III|North_America|USA|2024-05-08'\n\t'PQ155049|DENV3|CLADE_III|North_America|USA|2024-05-25'\n\t'PQ155054|DENV3|CLADE_III|North_America|USA|2024-06-06'\n\t'PQ207069|DENV3|CLADE_III|North_America|USA|2024-06-05'\n\t'PQ207070|DENV3|CLADE_III|North_America|USA|2023-10-08'\n\t'PQ207071|DENV3|CLADE_III|North_America|USA|2024-06-04'\n\t'PQ207072|DENV3|CLADE_III|North_America|USA|2024-06-24'\n\t'PQ207073|DENV3|CLADE_III|North_America|USA|2024-07-03'\n\t'PQ207074|DENV3|CLADE_III|North_America|USA|2024-06-23'\n\t'PQ207075|DENV3|CLADE_III|North_America|USA|2024-06-26'\n\t'PQ207076|DENV3|CLADE_III|North_America|USA|2024-06-26'\n\t'PQ207078|DENV3|CLADE_III|North_America|USA|2024-06-29'\n\t'PQ241322|DENV3|CLADE_III|North_America|USA|2024-07-02'\n\t'PQ241323|DENV3|CLADE_III|North_America|USA|2024-07-07'\n\t'PQ241324|DENV3|CLADE_III|North_America|USA|2024-07-23'\n\t'PQ248574|DENV3|CLADE_III|North_America|USA|2024-07-27'\n\t'PQ248576|DENV3|CLADE_III|North_America|USA|2024-08-03'\n\t'PQ248578|DENV3|CLADE_III|North_America|USA|2024-07-24'\n\t'PQ248579|DENV3|CLADE_III|North_America|USA|2024-07-19'\n\t'PQ248580|DENV3|CLADE_III|North_America|USA|2024-08-11'\n\t'PQ248581|DENV3|CLADE_III|North_America|USA|2024-08-02'\n\t'PQ340817|DENV3|CLADE_III|North_America|USA|2024-06-22'\n\t'PQ340818|DENV3|CLADE_III|North_America|USA|2024-07-02'\n\t'PQ340819|DENV3|CLADE_III|North_America|USA|2024-07-09'\n\t'PQ340820|DENV3|CLADE_III|North_America|USA|2024-07-17'\n\t'PQ340821|DENV3|CLADE_III|North_America|USA|2024-06-19'\n\t'PQ340822|DENV3|CLADE_III|North_America|USA|2024-06-25'\n\t'PQ340823|DENV3|CLADE_III|North_America|USA|2024-06-29'\n\t'PQ340824|DENV3|CLADE_III|North_America|USA|2024-07-07'\n\t'PQ340825|DENV3|CLADE_III|North_America|USA|2024-07-06'\n\t'PQ340827|DENV3|CLADE_III|North_America|USA|2024-07-10'\n\t'PQ340828|DENV3|CLADE_III|North_America|USA|2024-07-14'\n\t'PQ340829|DENV3|CLADE_III|North_America|USA|2024-07-22'\n\t'PQ340830|DENV3|CLADE_III|North_America|USA|2024-07-22'\n\t'PQ340832|DENV3|CLADE_III|North_America|USA|2024-07-18'\n\t'PQ340833|DENV3|CLADE_III|North_America|USA|2024-07-17'\n\t'PQ340835|DENV3|CLADE_III|North_America|USA|2024-07-23'\n\t'PQ340836|DENV3|CLADE_III|North_America|USA|2024-07-29'\n\t'PQ340837|DENV3|CLADE_III|North_America|USA|2024-08-05'\n\t'PQ340839|DENV3|CLADE_III|North_America|USA|2024-07-23'\n\t'PQ340840|DENV3|CLADE_III|North_America|USA|2024-08-05'\n\t'PQ340841|DENV3|CLADE_III|North_America|USA|2024-08-01'\n\t'PQ340842|DENV3|CLADE_III|North_America|USA|2024-08-13'\n\t'PQ340843|DENV3|CLADE_III|North_America|USA|2024-08-13'\n\t'PQ340845|DENV3|CLADE_III|North_America|USA|2024-08-09'\n\t'PQ340846|DENV3|CLADE_III|North_America|USA|2024-08-15'\n\t'PQ340848|DENV3|CLADE_III|North_America|USA|2024-08-19'\n\t'PQ340849|DENV3|CLADE_III|North_America|USA|2024-08-22'\n\t'PQ355598|DENV3|CLADE_III|North_America|USA|2024-07-19'\n\t'PQ355600|DENV3|CLADE_III|North_America|USA|2024-07-19'\n\t'PQ355601|DENV3|CLADE_III|North_America|USA|2024-08-03'\n\t'PQ355602|DENV3|CLADE_III|North_America|USA|2024-07-25'\n\t'PQ457107|DENV3|CLADE_III|North_America|USA|2024-09-09'\n\t'PQ457108|DENV3|CLADE_III|North_America|USA|2024-09-19'\n\t'PQ467856|DENV3|CLADE_III|South_America|Peru|2024-03-08'\n\t'PQ467857|DENV3|CLADE_III|South_America|Peru|2024-02-08'\n\t'PQ467858|DENV3|CLADE_III|South_America|Peru|2024-02-20'\n\t'PQ467859|DENV3|CLADE_III|South_America|Peru|2024-02-27'\n\t'PQ467860|DENV3|CLADE_III|South_America|Peru|2024-03-08'\n\t'PQ467861|DENV3|CLADE_III|South_America|Peru|2024-03-12'\n\t'PQ467862|DENV3|CLADE_III|South_America|Peru|2024-03-13'\n\t'PQ467863|DENV3|CLADE_III|South_America|Peru|2024-04-04'\n\t'PQ467864|DENV3|CLADE_III|South_America|Peru|2024-04-13'\n\t'PQ467865|DENV3|CLADE_III|South_America|Peru|2024-04-20'\n\t'PQ527035|DENV3|CLADE_III|North_America|USA|2024-06-18'\n\t'PQ527036|DENV3|CLADE_III|North_America|USA|2024-08-07'\n\t'PQ527037|DENV3|CLADE_III|North_America|USA|2024-08-06'\n\t'PQ527039|DENV3|CLADE_III|North_America|USA|2024-07-31'\n\t'PQ527040|DENV3|CLADE_III|North_America|USA|2024-08-13'\n\t'PQ527041|DENV3|CLADE_III|North_America|USA|2024-04-26'\n\t'PQ527042|DENV3|CLADE_III|North_America|USA|2024-07-24'\n\t'PQ527043|DENV3|CLADE_III|North_America|USA|2024-08-04'\n\t'PQ527044|DENV3|CLADE_III|North_America|USA|2024-08-08'\n\t'PQ527045|DENV3|CLADE_III|North_America|USA|2024-08-13'\n\t'PQ527046|DENV3|CLADE_III|North_America|USA|2024-08-14'\n\t'PQ527047|DENV3|CLADE_III|North_America|USA|2024-08-09'\n\t'PQ527049|DENV3|CLADE_III|North_America|USA|2024-08-07'\n\t'PQ527050|DENV3|CLADE_III|North_America|USA|2024-08-17'\n\t'PQ527052|DENV3|CLADE_III|North_America|USA|2024-08-19'\n\t'PQ527053|DENV3|CLADE_III|North_America|USA|2024-08-20'\n;\nend;\n\nbegin trees;\n\ttree tree_1 = [&R] ('262820A|DENV3|CLADE_III|North_America|Yucatan|2023-09-07':0.001595,'385516C|DENV3|CLADE_III|North_America|Yucatan|2023-09-14':7.08E-4,((('491412A|DENV3|CLADE_III|North_America|Yucatan|2023-09-07':7.7E-4,'473136A|DENV3|CLADE_III|North_America|Yucatan|2023-09-05':1.36E-4)[&label=100]:0.003055,'262513A|DENV3|CLADE_III|North_America|Yucatan|2023-09-14':6.52E-4)[&label=99]:0.001166,('522711A|DENV3|CLADE_III|North_America|Yucatan|2023-09-26':4.4E-4,(((((((((((((((((('GU131912|DENV3|IPC|BID-V3826|2007|3II_A':0.001881,'GU131939|DENV3|IPC|BID-V4294|2007|3II_A':0.001478)[&label=85.2]:6.46E-4,'FJ639716|DENV3|KH|BID-V2054|2008|3II_A':0.001064)[&label=100]:0.073659,(((((((('OR389032|DENV3|CLADE_III|North_America|Barbados|2001-XX-XX':0.00106,(((('KF955505|DENV3|CLADE_III|North_America|Grenada|2002-XX-XX':0.004199,('JF808118|DENV3|CLADE_III|South_America|Brazil|2002-XX-XX':0.001131,'KF955473|DENV3|CLADE_III|South_America|Brazil|2002-XX-XX':0.005333)[&label=99.9]:0.001883)[&label=0]:2.0E-6,('FJ898459|DENV3|CLADE_III|South_America|Trinidad_and_Tobago|2002-XX-XX':1.0E-6,'GQ868617|DENV3|CLADE_III|South_America|Trinidad_and_Tobago|2002-XX-XX':7.26E-4)[&label=100]:0.001453)[&label=76.5]:1.05E-4,('FJ898464|DENV3|CLADE_III|South_America|Guyana|2002-XX-XX':0.001047,'KU509278|DENV3|CLADE_III|North_America|Barbados|2007-XX-XX':0.007167)[&label=94.9]:5.09E-4)[&label=92.5]:3.11E-4,('GQ868616|DENV3|CLADE_III|North_America|Saint_Lucia|2001-XX-XX':0.00125,'FJ898463|DENV3|CLADE_III|North_America|Saint_Lucia|2001-XX-XX':2.05E-4)[&label=99.5]:0.001039)[&label=0]:2.0E-6)[&label=100]:0.001244,((((((('EU529692|DENV3|CLADE_III|North_America|USA|2006-XX-XX':1.04E-4,'EU482564|DENV3|CLADE_III|North_America|USA|2003-XX-XX':1.04E-4)[&label=92.3]:3.12E-4,'EU482555|DENV3|CLADE_III|North_America|USA|2006-XX-XX':7.26E-4)[&label=99]:7.27E-4,'FJ182008|DENV3|CLADE_III|North_America|USA|2005-XX-XX':5.19E-4)[&label=93.1]:3.11E-4,'FJ182038|DENV3|CLADE_III|North_America|USA|2005-XX-XX':0.001142)[&label=86.7]:2.08E-4,'FJ024468|DENV3|CLADE_III|North_America|USA|2004-XX-XX':3.11E-4)[&label=96.4]:5.93E-4,('FJ024469|DENV3|CLADE_III|North_America|USA|2004-XX-XX':1.0E-6,'FJ182006|DENV3|CLADE_III|North_America|USA|2004-XX-XX':2.07E-4)[&label=78.6]:1.33E-4)[&label=100]:0.002623,('FJ390372|DENV3|CLADE_III|North_America|USA|2003-XX-XX':7.31E-4,'FJ024467|DENV3|CLADE_III|North_America|USA|2004-XX-XX':0.001141)[&label=100]:0.002973)[&label=99.5]:0.001322)[&label=0]:3.0E-6,'EU529691|DENV3|CLADE_III|South_America|Venezuela|2001-XX-XX':0.002393)[&label=72.9]:1.0E-4,((((('FJ850092|DENV3|CLADE_III|South_America|Brazil|2007-XX-XX':0.001565,'FJ850089|DENV3|CLADE_III|South_America|Brazil|2006-XX-XX':0.001246)[&label=99.5]:0.001571,'FJ850083|DENV3|CLADE_III|South_America|Brazil|2004-XX-XX':0.001879)[&label=92.2]:4.15E-4,'FJ850094|DENV3|CLADE_III|South_America|Brazil|2008-XX-XX':0.005355)[&label=80.5]:2.04E-4,('OK605762|DENV3|CLADE_III|South_America|Paraguay|2007-XX-XX':0.001458,'HQ235027|DENV3|CLADE_III|South_America|Paraguay|2007-XX-XX':6.19E-4)[&label=100]:0.004727)[&label=85.5]:2.06E-4,((('FJ850080|DENV3|CLADE_III|South_America|Brazil|2003-XX-XX':1.0E-6,'FJ898447|DENV3|CLADE_III|South_America|Brazil|2003-XX-XX':1.0E-6)[&label=97.4]:5.18E-4,'FJ850086|DENV3|CLADE_III|South_America|Brazil|2005-XX-XX':0.001141)[&label=73.8]:1.02E-4,'JF808119|DENV3|CLADE_III|South_America|Brazil|2004-XX-XX':0.001142)[&label=99.8]:0.001043)[&label=100]:0.002823)[&label=94.1]:4.73E-4,(((('OQ727062|DENV3|CLADE_III|South_America|Brazil|2006-04-17':0.00204,'GU131866|DENV3|CLADE_III|South_America|Brazil|2007-XX-XX':0.003269)[&label=99.9]:0.001927,(('JF808129|DENV3|CLADE_III|South_America|Paraguay|2003-XX-XX':0.002604,('JX669500|DENV3|CLADE_III|South_America|Brazil|2005-XX-XX':5.19E-4,'JX669505|DENV3|CLADE_III|South_America|Brazil|2006-XX-XX':6.22E-4)[&label=99.9]:0.002086)[&label=0]:3.0E-6,'GU131873|DENV3|CLADE_III|South_America|Brazil|2007-XX-XX':0.003594)[&label=70.5]:2.07E-4)[&label=74.5]:1.04E-4,(((((((('FJ913015|DENV3|CLADE_III|South_America|Brazil|2001-XX-XX':4.15E-4,'FJ898446|DENV3|CLADE_III|South_America|Brazil|2001-XX-XX':2.0E-6)[&label=92]:2.07E-4,(((('GU131878|DENV3|CLADE_III|South_America|Brazil|2007-XX-XX':0.002015,'JF808120|DENV3|CLADE_III|South_America|Brazil|2009-XX-XX':0.003553)[&label=95.4]:7.12E-4,('GU131874|DENV3|CLADE_III|South_America|Brazil|2007-XX-XX':8.33E-4,('GU131844|DENV3|CLADE_III|South_America|Brazil|2006-XX-XX':1.04E-4,'GU131856|DENV3|CLADE_III|South_America|Brazil|2006-XX-XX':1.0E-6)[&label=84.7]:2.05E-4)[&label=99.8]:0.001021)[&label=87.4]:3.24E-4,'JF808121|DENV3|CLADE_III|South_America|Brazil|2007-XX-XX':0.002511)[&label=100]:0.002327,'JF808122|DENV3|CLADE_III|South_America|Paraguay|2003-XX-XX':0.002845)[&label=75.1]:7.6E-5)[&label=76.4]:1.03E-4,'JX669498|DENV3|CLADE_III|South_America|Brazil|2004-XX-XX':0.00135)[&label=92.4]:3.11E-4,'JF808127|DENV3|CLADE_III|South_America|Brazil|2002-XX-XX':0.001558)[&label=0]:2.0E-6,'JF808123|DENV3|CLADE_III|South_America|Paraguay|2002-XX-XX':0.002395)[&label=95]:3.11E-4,('JF808125|DENV3|CLADE_III|South_America|Brazil|2002-XX-XX':0.002501,((('JX669495|DENV3|CLADE_III|South_America|Brazil|2004-XX-XX':0.001165,'GU131868|DENV3|CLADE_III|South_America|Brazil|2007-XX-XX':0.005072)[&label=42.1]:8.0E-5,'JF808124|DENV3|CLADE_III|South_America|Brazil|2003-XX-XX':0.003554)[&label=0]:2.0E-6,'JX669499|DENV3|CLADE_III|South_America|Brazil|2004-XX-XX':0.001453)[&label=87.7]:1.04E-4)[&label=0]:2.0E-6)[&label=0]:2.0E-6,(((((((((((((('GQ868546|DENV3|CLADE_III|South_America|Brazil|2006-XX-XX':2.0E-6,'GU131852|DENV3|CLADE_III|South_America|Brazil|2006-XX-XX':3.12E-4)[&label=83]:1.04E-4,'GU131846|DENV3|CLADE_III|South_America|Brazil|2006-XX-XX':1.0E-6)[&label=0]:2.0E-6,'GU131869|DENV3|CLADE_III|South_America|Brazil|2007-XX-XX':4.16E-4)[&label=86]:1.04E-4,('GQ868548|DENV3|CLADE_III|South_America|Brazil|2006-XX-XX':1.04E-4,'GU131857|DENV3|CLADE_III|South_America|Brazil|2006-XX-XX':3.0E-6)[&label=91.8]:2.07E-4)[&label=0]:3.0E-6,((((((('GU131872|DENV3|CLADE_III|South_America|Brazil|2007-XX-XX':0.001039,'GU131876|DENV3|CLADE_III|South_America|Brazil|2007-XX-XX':3.13E-4)[&label=73.3]:1.03E-4,'GQ868547|DENV3|CLADE_III|South_America|Brazil|2006-XX-XX':1.04E-4)[&label=92.5]:3.12E-4,('GU131854|DENV3|CLADE_III|South_America|Brazil|2006-XX-XX':2.0E-6,'GU131860|DENV3|CLADE_III|South_America|Brazil|2006-XX-XX':1.04E-4)[&label=73.6]:1.04E-4)[&label=99.4]:7.27E-4,('GU131845|DENV3|CLADE_III|South_America|Brazil|2006-XX-XX':2.08E-4,'GU131853|DENV3|CLADE_III|South_America|Brazil|2006-XX-XX':2.08E-4)[&label=0]:3.0E-6)[&label=90.7]:2.07E-4,('GU131848|DENV3|CLADE_III|South_America|Brazil|2006-XX-XX':1.0E-6,'GU131855|DENV3|CLADE_III|South_America|Brazil|2006-XX-XX':1.0E-6)[&label=90]:2.07E-4)[&label=0]:3.0E-6,('GU131847|DENV3|CLADE_III|South_America|Brazil|2006-XX-XX':1.0E-6,'GU131859|DENV3|CLADE_III|South_America|Brazil|2006-XX-XX':1.0E-6)[&label=0]:1.0E-6)[&label=0]:3.0E-6,'GU131851|DENV3|CLADE_III|South_America|Brazil|2006-XX-XX':8.31E-4)[&label=87]:1.04E-4)[&label=98.4]:5.19E-4,('GU131849|DENV3|CLADE_III|South_America|Brazil|2006-XX-XX':0.001039,(('GU131861|DENV3|CLADE_III|South_America|Brazil|2007-XX-XX':3.12E-4,'GU131865|DENV3|CLADE_III|South_America|Brazil|2006-XX-XX':6.25E-4)[&label=96]:5.2E-4,'GU131871|DENV3|CLADE_III|South_America|Brazil|2007-XX-XX':3.12E-4)[&label=98.6]:7.27E-4)[&label=0]:2.0E-6)[&label=98.1]:5.18E-4,(('GU131850|DENV3|CLADE_III|South_America|Brazil|2006-XX-XX':2.08E-4,'GU131858|DENV3|CLADE_III|South_America|Brazil|2006-XX-XX':3.11E-4)[&label=0]:2.0E-6,('GU131862|DENV3|CLADE_III|South_America|Brazil|2007-XX-XX':1.0E-6,'GU131867|DENV3|CLADE_III|South_America|Brazil|2007-XX-XX':1.0E-6)[&label=96.1]:3.11E-4)[&label=100]:8.31E-4)[&label=0]:2.0E-6,('MH888333|DENV3|CLADE_III|South_America|Bolivia|2011-01-01':0.003777,'GU131875|DENV3|CLADE_III|South_America|Brazil|2007-XX-XX':8.7E-5)[&label=100]:0.001471)[&label=35.9]:1.02E-4,'GU131870|DENV3|CLADE_III|South_America|Brazil|2007-XX-XX':0.001776)[&label=100]:0.002604,('JX669491|DENV3|CLADE_III|South_America|Brazil|2002-XX-XX':2.08E-4,(('JX669508|DENV3|CLADE_III|South_America|Brazil|2006-XX-XX':3.12E-4,'JX669504|DENV3|CLADE_III|South_America|Brazil|2006-XX-XX':1.03E-4)[&label=96.6]:5.22E-4,(('JX669496|DENV3|CLADE_III|South_America|Brazil|2006-XX-XX':5.18E-4,'JX669502|DENV3|CLADE_III|South_America|Brazil|2005-XX-XX':1.0E-6)[&label=0]:2.0E-6,'JX669494|DENV3|CLADE_III|South_America|Brazil|2005-XX-XX':1.03E-4)[&label=77.8]:3.09E-4)[&label=100]:0.00219)[&label=70.8]:1.03E-4)[&label=0]:2.0E-6,(('JX669501|DENV3|CLADE_III|South_America|Brazil|2005-XX-XX':0.002207,'GU131877|DENV3|CLADE_III|South_America|Brazil|2007-XX-XX':0.004527)[&label=92.9]:5.02E-4,'JX669489|DENV3|CLADE_III|South_America|Brazil|2003-XX-XX':8.29E-4)[&label=0]:2.0E-6)[&label=0]:2.0E-6,('KC425219|DENV3|CLADE_III|South_America|Brazil|2002-XX-XX':4.98E-4,'KC425218|DENV3|CLADE_III|South_America|Brazil|2002-XX-XX':1.33E-4)[&label=100]:0.001372)[&label=93.3]:3.11E-4,'JX669490|DENV3|CLADE_III|South_America|Brazil|2002-XX-XX':2.07E-4)[&label=99.8]:0.001142,('JF808126|DENV3|CLADE_III|South_America|Brazil|2003-XX-XX':6.22E-4,'JF808128|DENV3|CLADE_III|South_America|Paraguay|2003-XX-XX':9.34E-4)[&label=99.8]:0.001456)[&label=0]:2.0E-6)[&label=0]:2.0E-6,((((('JX669506|DENV3|CLADE_III|South_America|Brazil|2006-XX-XX':8.25E-4,'JX669507|DENV3|CLADE_III|South_America|Brazil|2006-XX-XX':8.38E-4)[&label=81.4]:3.1E-4,'JX669493|DENV3|CLADE_III|South_America|Brazil|2005-XX-XX':4.09E-4)[&label=0]:1.0E-6,('JX669503|DENV3|CLADE_III|South_America|Brazil|2005-XX-XX':4.15E-4,'JX669492|DENV3|CLADE_III|South_America|Brazil|2005-XX-XX':1.03E-4)[&label=79.4]:1.1E-4)[&label=98.9]:8.37E-4,'JX669497|DENV3|CLADE_III|South_America|Brazil|2005-XX-XX':4.17E-4)[&label=100]:0.001662,'FJ177308|DENV3|CLADE_III|South_America|Brazil|2001-XX-XX':0.005909)[&label=74.7]:1.04E-4)[&label=77.4]:1.04E-4)[&label=99.6]:0.001196,'FJ547083|DENV3|CLADE_III|North_America|USA|2002-XX-XX':0.002982)[&label=65.6]:2.04E-4)[&label=99]:0.001072,(((('EU854292|DENV3|CLADE_III|South_America|Venezuela|2005-XX-XX':0.004335,(((((((((('OR389036|DENV3|CLADE_III|North_America|Nicaragua|2009-XX-XX':1.04E-4,(('HM756281|DENV3|CLADE_III|North_America|Nicaragua|2009-XX-XX':1.0E-6,('JN093514|DENV3|CLADE_III|North_America|Nicaragua|2009-XX-XX':7.27E-4,'HQ705609|DENV3|CLADE_III|North_America|Nicaragua|2009-XX-XX':4.14E-4)[&label=0]:1.0E-6)[&label=0]:1.0E-6,('HQ541806|DENV3|CLADE_III|North_America|Nicaragua|2009-XX-XX':9.4E-5,'MW946918|DENV3|CLADE_III|North_America|Nicaragua|2009-XX-XX':1.0E-6)[&label=0]:1.0E-5)[&label=0]:2.0E-6)[&label=87.3]:2.07E-4,('HM631863|DENV3|CLADE_III|North_America|Nicaragua|2009-XX-XX':2.08E-4,('HM631860|DENV3|CLADE_III|North_America|Nicaragua|2009-XX-XX':2.08E-4,(('HM181977|DENV3|CLADE_III|North_America|Nicaragua|2009-XX-XX':1.0E-6,('HM631862|DENV3|CLADE_III|North_America|Nicaragua|2009-XX-XX':9.4E-5,'HM631856|DENV3|CLADE_III|North_America|Nicaragua|2009-XX-XX':3.13E-4)[&label=0]:3.0E-6)[&label=0]:7.0E-6,'HM631858|DENV3|CLADE_III|North_America|Nicaragua|2009-XX-XX':1.0E-6)[&label=0]:2.0E-6)[&label=84.4]:1.04E-4)[&label=0]:2.0E-6)[&label=85]:1.04E-4,('HM756276|DENV3|CLADE_III|North_America|Nicaragua|2009-XX-XX':3.11E-4,('JF920396|DENV3|CLADE_III|North_America|Nicaragua|2009-XX-XX':3.11E-4,'KF921919|DENV3|CLADE_III|North_America|Nicaragua|2009-XX-XX':6.79E-4)[&label=0]:1.0E-6)[&label=92.6]:2.08E-4)[&label=0]:3.0E-6,'JF937620|DENV3|CLADE_III|North_America|Nicaragua|2010-XX-XX':6.22E-4)[&label=93.9]:3.99E-4,'GQ199862|DENV3|CLADE_III|North_America|Nicaragua|2008-XX-XX':3.27E-4)[&label=69.2]:2.07E-4,((('MZ008476|DENV3|CLADE_III|North_America|Nicaragua|2014-XX-XX':0.001507,'MZ008468|DENV3|CLADE_III|North_America|Nicaragua|2014-XX-XX':3.0E-6)[&label=100]:0.004263,(((('OM417340|DENV3|CLADE_III|North_America|Mexico|2021-09-21':0.003418,'OM417341|DENV3|CLADE_III|North_America|Mexico|2021-09-19':0.002428)[&label=93.4]:5.32E-4,'MW308180|DENV3|CLADE_III|North_America|Mexico|2019-05-21':0.002086)[&label=73.8]:8.6E-5,'MW308179|DENV3|CLADE_III|North_America|Mexico|2019-04-15':0.002096)[&label=99.9]:0.002886,'MW308181|DENV3|CLADE_III|North_America|Mexico|2019-08-22':0.004664)[&label=100]:0.00432)[&label=94.9]:7.42E-4,'JF937636|DENV3|CLADE_III|North_America|Nicaragua|2009-XX-XX':5.46E-4)[&label=99.5]:9.98E-4)[&label=88.1]:2.24E-4,((('JF937643|DENV3|CLADE_III|North_America|Nicaragua|2009-XX-XX':2.07E-4,'HM631864|DENV3|CLADE_III|North_America|Nicaragua|2009-XX-XX':2.08E-4)[&label=99.2]:0.001118,((('HQ671178|DENV3|CLADE_III|North_America|Nicaragua|2009-XX-XX':1.0E-6,'HQ541785|DENV3|CLADE_III|North_America|Nicaragua|2009-XX-XX':1.0E-6)[&label=0]:2.0E-6,'HQ705615|DENV3|CLADE_III|North_America|Nicaragua|2009-XX-XX':2.1E-4)[&label=84]:2.85E-4,'JN000936|DENV3|CLADE_III|North_America|Nicaragua|2009-XX-XX':0.00117)[&label=92.7]:6.26E-4)[&label=96.7]:7.52E-4,(('JF920409|DENV3|CLADE_III|North_America|Nicaragua|2010-XX-XX':4.75E-4,'KF971702|DENV3|CLADE_III|North_America|Nicaragua|2009-XX-XX':7.18E-4)[&label=92.7]:3.56E-4,('FJ850048|DENV3|CLADE_III|North_America|Nicaragua|2008-XX-XX':1.0E-6,'HQ541790|DENV3|CLADE_III|North_America|Nicaragua|2008-XX-XX':1.0E-6)[&label=98.1]:6.23E-4)[&label=88.1]:2.07E-4)[&label=73]:1.03E-4)[&label=99.8]:0.001143,(('FJ873812|DENV3|CLADE_III|North_America|Nicaragua|2008-XX-XX':5.18E-4,'FJ898475|DENV3|CLADE_III|North_America|Nicaragua|2008-XX-XX':1.04E-4)[&label=90.4]:2.08E-4,(((((('MZ008472|DENV3|CLADE_III|North_America|Nicaragua|2013-XX-XX':0.001626,'MZ008473|DENV3|CLADE_III|North_America|Nicaragua|2013-XX-XX':0.001288)[&label=100]:0.002499,'KF921928|DENV3|CLADE_III|North_America|Nicaragua|2010-XX-XX':2.5E-4)[&label=90.3]:3.76E-4,((('KF973487|DENV3|CLADE_III|North_America|Nicaragua|2011-XX-XX':1.0E-6,'KF973483|DENV3|CLADE_III|North_America|Nicaragua|2011-XX-XX':1.0E-6)[&label=100]:0.002273,'JF937639|DENV3|CLADE_III|North_America|Nicaragua|2010-XX-XX':5.42E-4)[&label=34]:1.18E-4,'KF921927|DENV3|CLADE_III|North_America|Nicaragua|2010-XX-XX':6.65E-4)[&label=97.9]:6.26E-4)[&label=74.4]:1.03E-4,'JF920398|DENV3|CLADE_III|North_America|Nicaragua|2009-XX-XX':0.001458)[&label=75.6]:1.04E-4,'HQ705610|DENV3|CLADE_III|North_America|Nicaragua|2009-XX-XX':6.22E-4)[&label=0]:2.0E-6,'KF971708|DENV3|CLADE_III|North_America|Nicaragua|2010-XX-XX':3.88E-4)[&label=98]:6.22E-4)[&label=98.7]:6.23E-4)[&label=0]:2.0E-6,(((((((((('KF921922|DENV3|CLADE_III|North_America|Nicaragua|2009-XX-XX':2.0E-6,'MZ008474|DENV3|CLADE_III|North_America|Nicaragua|2013-XX-XX':0.00445)[&label=90.1]:2.11E-4,('KF921923|DENV3|CLADE_III|North_America|Nicaragua|2009-XX-XX':4.17E-4,'HQ705613|DENV3|CLADE_III|North_America|Nicaragua|2009-XX-XX':8.31E-4)[&label=94.5]:4.15E-4)[&label=0]:3.0E-6,((('KF971711|DENV3|CLADE_III|North_America|Nicaragua|2010-XX-XX':0.001005,('JF937640|DENV3|CLADE_III|North_America|Nicaragua|2010-XX-XX':0.001145,'JF937621|DENV3|CLADE_III|North_America|Nicaragua|2010-XX-XX':4.14E-4)[&label=91.2]:3.81E-4)[&label=98.5]:7.63E-4,('JN183884|DENV3|CLADE_III|North_America|Nicaragua|2009-XX-XX':4.15E-4,('KF921914|DENV3|CLADE_III|North_America|Nicaragua|2009-XX-XX':2.0E-6,'HQ541804|DENV3|CLADE_III|North_America|Nicaragua|2009-XX-XX':1.0E-6)[&label=90.4]:2.09E-4)[&label=74.4]:1.04E-4)[&label=0]:2.0E-6,'HQ705618|DENV3|CLADE_III|North_America|Nicaragua|2009-XX-XX':3.11E-4)[&label=84.8]:1.04E-4)[&label=96.9]:4.14E-4,((((('HQ166030|DENV3|CLADE_III|North_America|Nicaragua|2009-XX-XX':1.04E-4,('HM181973|DENV3|CLADE_III|North_America|Nicaragua|2009-XX-XX':1.0E-6,'KF921913|DENV3|CLADE_III|North_America|Nicaragua|2009-XX-XX':1.0E-6)[&label=96.3]:4.15E-4)[&label=96.2]:4.15E-4,('JF937631|DENV3|CLADE_III|North_America|Nicaragua|2009-XX-XX':1.04E-4,'HQ705617|DENV3|CLADE_III|North_America|Nicaragua|2009-XX-XX':3.0E-6)[&label=96]:4.14E-4)[&label=0]:3.0E-6,'JN000938|DENV3|CLADE_III|North_America|Nicaragua|2010-XX-XX':9.34E-4)[&label=94.8]:3.11E-4,'GQ199870|DENV3|CLADE_III|North_America|Nicaragua|2008-XX-XX':0.001039)[&label=0]:3.0E-6,'FJ850052|DENV3|CLADE_III|North_America|Nicaragua|2008-XX-XX':2.07E-4)[&label=0]:2.0E-6)[&label=87.1]:1.04E-4,(('HQ166033|DENV3|CLADE_III|North_America|Nicaragua|2009-XX-XX':2.0E-6,'HQ541795|DENV3|CLADE_III|North_America|Nicaragua|2009-XX-XX':2.08E-4)[&label=98.9]:7.27E-4,'JF920400|DENV3|CLADE_III|North_America|Nicaragua|2009-XX-XX':8.32E-4)[&label=98.3]:7.28E-4)[&label=0]:2.0E-6,'GQ199860|DENV3|CLADE_III|North_America|Nicaragua|2008-XX-XX':2.08E-4)[&label=0]:1.0E-6,(((((((('KF921920|DENV3|CLADE_III|North_America|Nicaragua|2009-XX-XX':2.0E-6,'KF971710|DENV3|CLADE_III|North_America|Nicaragua|2010-XX-XX':0.002159)[&label=78.4]:4.16E-4,'JF937624|DENV3|CLADE_III|North_America|Nicaragua|2010-XX-XX':7.28E-4)[&label=87.3]:2.08E-4,(('HQ705616|DENV3|CLADE_III|North_America|Nicaragua|2009-XX-XX':1.04E-4,(('JF937628|DENV3|CLADE_III|North_America|Nicaragua|2010-XX-XX':1.0E-6,'JF937626|DENV3|CLADE_III|North_America|Nicaragua|2010-XX-XX':1.04E-4)[&label=95.7]:4.14E-4,'JF937623|DENV3|CLADE_III|North_America|Nicaragua|2010-XX-XX':5.19E-4)[&label=87.2]:2.08E-4)[&label=96.2]:4.15E-4,(('JF937625|DENV3|CLADE_III|North_America|Nicaragua|2010-XX-XX':2.07E-4,'JF937629|DENV3|CLADE_III|North_America|Nicaragua|2010-XX-XX':2.0E-6)[&label=88.7]:2.08E-4,'HQ705614|DENV3|CLADE_III|North_America|Nicaragua|2009-XX-XX':4.15E-4)[&label=88]:2.08E-4)[&label=0]:3.0E-6)[&label=0]:2.0E-6,(((('KF921916|DENV3|CLADE_III|North_America|Nicaragua|2009-XX-XX':1.0E-6,('HQ541797|DENV3|CLADE_III|North_America|Nicaragua|2009-XX-XX':5.16E-4,'HQ541803|DENV3|CLADE_III|North_America|Nicaragua|2009-XX-XX':1.29E-4)[&label=0]:2.0E-6)[&label=0]:3.0E-6,'HM631857|DENV3|CLADE_III|North_America|Nicaragua|2009-XX-XX':1.04E-4)[&label=98.5]:5.19E-4,('HM631869|DENV3|CLADE_III|North_America|Nicaragua|2009-XX-XX':2.0E-6,'HQ891025|DENV3|CLADE_III|North_America|Nicaragua|2009-XX-XX':4.24E-4)[&label=88.5]:2.07E-4)[&label=73.7]:1.04E-4,('HQ705619|DENV3|CLADE_III|North_America|Nicaragua|2009-XX-XX':2.07E-4,'KF971700|DENV3|CLADE_III|North_America|Nicaragua|2009-XX-XX':4.01E-4)[&label=89.6]:2.08E-4)[&label=0]:2.0E-6)[&label=0]:3.0E-6,('HQ705623|DENV3|CLADE_III|North_America|Nicaragua|2009-XX-XX':9.35E-4,'HQ705611|DENV3|CLADE_III|North_America|Nicaragua|2009-XX-XX':2.07E-4)[&label=76.1]:1.03E-4)[&label=97.6]:5.2E-4,((((((('HM181974|DENV3|CLADE_III|North_America|Nicaragua|2009-XX-XX':1.9E-4,'KF921921|DENV3|CLADE_III|North_America|Nicaragua|2009-XX-XX':1.0E-6)[&label=0]:1.7E-5,'HM181976|DENV3|CLADE_III|North_America|Nicaragua|2009-XX-XX':1.0E-6)[&label=76.9]:1.04E-4,'JF920399|DENV3|CLADE_III|North_America|Nicaragua|2009-XX-XX':5.19E-4)[&label=87.2]:2.07E-4,'JF937633|DENV3|CLADE_III|North_America|Nicaragua|2010-XX-XX':9.34E-4)[&label=72.7]:1.04E-4,('JF920401|DENV3|CLADE_III|North_America|Nicaragua|2010-XX-XX':0.001142,'HQ541802|DENV3|CLADE_III|North_America|Nicaragua|2009-XX-XX':4.22E-4)[&label=0]:2.0E-6)[&label=0]:3.0E-6,((('HM756282|DENV3|CLADE_III|North_America|Nicaragua|2009-XX-XX':1.04E-4,'KF971703|DENV3|CLADE_III|North_America|Nicaragua|2009-XX-XX':1.0E-6)[&label=77.8]:1.05E-4,'HM181978|DENV3|CLADE_III|North_America|Nicaragua|2009-XX-XX':8.31E-4)[&label=5.2]:1.03E-4,'KF973479|DENV3|CLADE_III|North_America|Nicaragua|2012-XX-XX':0.002609)[&label=80]:1.04E-4)[&label=75.3]:1.05E-4,('HQ705622|DENV3|CLADE_III|North_America|Nicaragua|2009-XX-XX':3.89E-4,'KF971704|DENV3|CLADE_III|North_America|Nicaragua|2009-XX-XX':4.19E-4)[&label=75.6]:1.29E-4)[&label=95.2]:4.15E-4)[&label=76.1]:1.03E-4,(((((((('HM756277|DENV3|CLADE_III|North_America|Nicaragua|2009-XX-XX':1.0E-6,'HQ166032|DENV3|CLADE_III|North_America|Nicaragua|2009-XX-XX':1.0E-6)[&label=0]:3.0E-6,'HM756278|DENV3|CLADE_III|North_America|Nicaragua|2009-XX-XX':1.04E-4)[&label=5.1]:1.04E-4,('HQ166031|DENV3|CLADE_III|North_America|Nicaragua|2009-XX-XX':1.0E-6,'JF920393|DENV3|CLADE_III|North_America|Nicaragua|2009-XX-XX':1.0E-6)[&label=0]:3.0E-6)[&label=79.3]:1.04E-4,((('KF973478|DENV3|CLADE_III|North_America|Nicaragua|2012-XX-XX':5.19E-4,('MZ008478|DENV3|CLADE_III|North_America|Nicaragua|2013-XX-XX':8.3E-4,('MZ008469|DENV3|CLADE_III|North_America|Nicaragua|2013-XX-XX':2.0E-6,'MZ008471|DENV3|CLADE_III|North_America|Nicaragua|2013-XX-XX':2.15E-4)[&label=98.8]:7.52E-4)[&label=75]:1.04E-4)[&label=85.8]:2.06E-4,'MZ008470|DENV3|CLADE_III|North_America|Nicaragua|2013-XX-XX':0.001401)[&label=91.1]:4.14E-4,(((('KF973482|DENV3|CLADE_III|North_America|Nicaragua|2011-XX-XX':2.07E-4,'KF973484|DENV3|CLADE_III|North_America|Nicaragua|2011-XX-XX':1.0E-6)[&label=76.7]:1.04E-4,'KF973481|DENV3|CLADE_III|North_America|Nicaragua|2011-XX-XX':1.04E-4)[&label=99.8]:8.3E-4,'KF973480|DENV3|CLADE_III|North_America|Nicaragua|2012-XX-XX':9.34E-4)[&label=0]:3.0E-6,((('MZ008475|DENV3|CLADE_III|North_America|Nicaragua|2013-XX-XX':2.14E-4,'MZ008477|DENV3|CLADE_III|North_America|Nicaragua|2013-XX-XX':3.23E-4)[&label=100]:0.001403,'KF973486|DENV3|CLADE_III|North_America|Nicaragua|2012-XX-XX':3.42E-4)[&label=97.8]:8.01E-4,'KF973477|DENV3|CLADE_III|North_America|Nicaragua|2011-XX-XX':5.2E-4)[&label=0]:3.0E-6)[&label=0]:3.0E-6)[&label=99.8]:0.001142)[&label=75.3]:1.04E-4,'HQ705612|DENV3|CLADE_III|North_America|Nicaragua|2009-XX-XX':5.18E-4)[&label=0]:3.0E-6,('JF920395|DENV3|CLADE_III|North_America|Nicaragua|2009-XX-XX':1.0E-6,'HQ671177|DENV3|CLADE_III|North_America|Nicaragua|2009-XX-XX':1.0E-6)[&label=0]:1.0E-6)[&label=73.6]:1.03E-4,'KF971705|DENV3|CLADE_III|North_America|Nicaragua|2009-XX-XX':9.74E-4)[&label=90.6]:3.12E-4,('HM756279|DENV3|CLADE_III|North_America|Nicaragua|2009-XX-XX':3.14E-4,'HQ541796|DENV3|CLADE_III|North_America|Nicaragua|2009-XX-XX':1.02E-4)[&label=97.7]:6.24E-4)[&label=87.3]:2.09E-4)[&label=82.2]:1.04E-4,'KF955490|DENV3|CLADE_III|North_America|Nicaragua|2008-XX-XX':8.57E-4)[&label=0]:2.0E-6)[&label=0]:3.0E-6,'FJ898476|DENV3|CLADE_III|North_America|Nicaragua|2008-XX-XX':1.04E-4)[&label=87.9]:2.08E-4,('JF937652|DENV3|CLADE_III|North_America|Nicaragua|2009-XX-XX':0.002524,((('JF920408|DENV3|CLADE_III|North_America|Nicaragua|2010-XX-XX':7.27E-4,('KF921924|DENV3|CLADE_III|North_America|Nicaragua|2010-XX-XX':2.09E-4,'KF921925|DENV3|CLADE_III|North_America|Nicaragua|2010-XX-XX':3.4E-4)[&label=0]:2.0E-6)[&label=94.9]:3.11E-4,'JF937634|DENV3|CLADE_III|North_America|Nicaragua|2010-XX-XX':1.04E-4)[&label=0]:2.0E-6,'KF973485|DENV3|CLADE_III|North_America|Nicaragua|2011-XX-XX':0.002295)[&label=100]:0.001886)[&label=84]:1.97E-4)[&label=75.3]:1.03E-4,((((('HM756274|DENV3|CLADE_III|North_America|Nicaragua|2009-XX-XX':6.22E-4,'JF937630|DENV3|CLADE_III|North_America|Nicaragua|2009-XX-XX':7.36E-4)[&label=0]:3.0E-6,'JF937641|DENV3|CLADE_III|North_America|Nicaragua|2009-XX-XX':1.04E-4)[&label=85.6]:1.04E-4,(('JF920404|DENV3|CLADE_III|North_America|Nicaragua|2009-XX-XX':3.12E-4,('JF920406|DENV3|CLADE_III|North_America|Nicaragua|2010-XX-XX':3.12E-4,'JF937642|DENV3|CLADE_III|North_America|Nicaragua|2009-XX-XX':1.04E-4)[&label=75.2]:1.04E-4)[&label=78.1]:1.04E-4,'JF920405|DENV3|CLADE_III|North_America|Nicaragua|2010-XX-XX':5.18E-4)[&label=0]:2.0E-6)[&label=75.2]:1.03E-4,'KF921926|DENV3|CLADE_III|North_America|Nicaragua|2010-XX-XX':7.33E-4)[&label=93.1]:3.13E-4,('JF937646|DENV3|CLADE_III|North_America|Nicaragua|2010-XX-XX':9.39E-4,'JF937637|DENV3|CLADE_III|North_America|Nicaragua|2010-XX-XX':0.001461)[&label=73.5]:9.8E-5)[&label=95.7]:4.16E-4)[&label=99.6]:8.31E-4)[&label=0]:2.0E-6,(((((((((('HM631861|DENV3|CLADE_III|North_America|Nicaragua|2009-XX-XX':1.04E-4,'HM181975|DENV3|CLADE_III|North_America|Nicaragua|2009-XX-XX':2.07E-4)[&label=98.3]:5.19E-4,(((((((('HM756280|DENV3|CLADE_III|North_America|Nicaragua|2009-XX-XX':1.0E-6,'KF971695|DENV3|CLADE_III|North_America|Nicaragua|2009-XX-XX':6.9E-4)[&label=0]:3.0E-6,'HM756275|DENV3|CLADE_III|North_America|Nicaragua|2009-XX-XX':1.0E-6)[&label=0]:1.01E-4,'JF920394|DENV3|CLADE_III|North_America|Nicaragua|2009-XX-XX':3.0E-6)[&label=97.8]:5.18E-4,('HM631859|DENV3|CLADE_III|North_America|Nicaragua|2009-XX-XX':4.14E-4,'JN093517|DENV3|CLADE_III|North_America|Nicaragua|2009-XX-XX':0.002555)[&label=0]:3.0E-6)[&label=0]:3.0E-6,((('JF937622|DENV3|CLADE_III|North_America|Nicaragua|2010-XX-XX':1.0E-6,'JN000937|DENV3|CLADE_III|North_America|Nicaragua|2010-XX-XX':2.1E-4)[&label=86.6]:2.07E-4,'JF920397|DENV3|CLADE_III|North_America|Nicaragua|2010-XX-XX':6.23E-4)[&label=88.9]:2.08E-4,('JF937647|DENV3|CLADE_III|North_America|Nicaragua|2009-XX-XX':5.18E-4,'JN093513|DENV3|CLADE_III|North_America|Nicaragua|2010-XX-XX':0.00135)[&label=0]:3.0E-6)[&label=0]:2.0E-6)[&label=0]:2.0E-6,'HQ705621|DENV3|CLADE_III|North_America|Nicaragua|2009-XX-XX':9.34E-4)[&label=89]:2.07E-4,'JF920402|DENV3|CLADE_III|North_America|Nicaragua|2009-XX-XX':2.07E-4)[&label=77.5]:1.04E-4,(('HQ166034|DENV3|CLADE_III|North_America|Nicaragua|2009-XX-XX':0.001142,'JF920403|DENV3|CLADE_III|North_America|Nicaragua|2009-XX-XX':5.19E-4)[&label=0]:2.0E-6,('JF920407|DENV3|CLADE_III|North_America|Nicaragua|2009-XX-XX':5.18E-4,((('JF937648|DENV3|CLADE_III|North_America|Nicaragua|2010-XX-XX':5.19E-4,'JN093515|DENV3|CLADE_III|North_America|Nicaragua|2010-XX-XX':1.0E-6)[&label=0]:2.0E-6,'JF937627|DENV3|CLADE_III|North_America|Nicaragua|2010-XX-XX':3.12E-4)[&label=100]:0.001561,'KF921929|DENV3|CLADE_III|North_America|Nicaragua|2010-XX-XX':0.001686)[&label=36.6]:1.03E-4)[&label=0]:2.0E-6)[&label=0]:3.0E-6)[&label=83]:1.04E-4)[&label=0]:3.0E-6,'KF971699|DENV3|CLADE_III|North_America|Nicaragua|2009-XX-XX':3.63E-4)[&label=75]:1.04E-4,('HQ671176|DENV3|CLADE_III|North_America|Nicaragua|2009-XX-XX':3.36E-4,'KF921917|DENV3|CLADE_III|North_America|Nicaragua|2009-XX-XX':3.88E-4)[&label=99.8]:0.001122)[&label=90.5]:3.1E-4,'KF955335|DENV3|CLADE_III|North_America|Nicaragua|2009-XX-XX':0.006162)[&label=92.6]:4.17E-4,'GQ199865|DENV3|CLADE_III|North_America|Nicaragua|2009-XX-XX':0.001143)[&label=74.5]:1.04E-4,((('HQ541791|DENV3|CLADE_III|North_America|Nicaragua|2008-XX-XX':1.0E-6,'FJ850049|DENV3|CLADE_III|North_America|Nicaragua|2008-XX-XX':1.0E-6)[&label=89.1]:2.07E-4,'HQ541789|DENV3|CLADE_III|North_America|Nicaragua|2008-XX-XX':1.04E-4)[&label=77.7]:1.04E-4,'GQ199861|DENV3|CLADE_III|North_America|Nicaragua|2008-XX-XX':2.07E-4)[&label=77.3]:1.04E-4)[&label=89.7]:2.08E-4,((('GQ199863|DENV3|CLADE_III|North_America|Nicaragua|2008-XX-XX':6.22E-4,(('JF937638|DENV3|CLADE_III|North_America|Nicaragua|2010-XX-XX':0.001565,'HQ705620|DENV3|CLADE_III|North_America|Nicaragua|2009-XX-XX':0.001043)[&label=84.5]:1.99E-4,'KF973476|DENV3|CLADE_III|North_America|Nicaragua|2011-XX-XX':0.002509)[&label=99.5]:8.34E-4)[&label=0]:1.0E-6,((('GQ199864|DENV3|CLADE_III|North_America|Nicaragua|2008-XX-XX':4.15E-4,'FJ873813|DENV3|CLADE_III|North_America|Nicaragua|2008-XX-XX':2.07E-4)[&label=88.5]:2.77E-4,'KF955488|DENV3|CLADE_III|North_America|Nicaragua|2008-XX-XX':6.69E-4)[&label=76.4]:1.38E-4,'KF955489|DENV3|CLADE_III|North_America|Nicaragua|2008-XX-XX':0.001207)[&label=0]:2.0E-6)[&label=0]:3.0E-6,'GQ199871|DENV3|CLADE_III|North_America|Nicaragua|2008-XX-XX':8.3E-4)[&label=83.3]:1.04E-4)[&label=0]:2.0E-6,(('JF937632|DENV3|CLADE_III|North_America|Nicaragua|2009-XX-XX':2.19E-4,'KF971709|DENV3|CLADE_III|North_America|Nicaragua|2009-XX-XX':3.13E-4)[&label=87.9]:2.55E-4,'KF971696|DENV3|CLADE_III|North_America|Nicaragua|2009-XX-XX':9.92E-4)[&label=99.5]:0.001293)[&label=39.1]:2.07E-4,'HM181972|DENV3|CLADE_III|North_America|Nicaragua|2009-XX-XX':0.001876)[&label=92.3]:3.12E-4)[&label=100]:0.004336)[&label=97.7]:0.001024,('OQ603313|DENV3|CLADE_III|South_America|Colombia|2016-04-26':0.004979,((('OQ603304|DENV3|CLADE_III|South_America|Colombia|2015-06-30':9.57E-4,('OQ603308|DENV3|CLADE_III|South_America|Colombia|2015-09-05':3.2E-4,'MH544647|DENV3|CLADE_III|South_America|Colombia|2015-08-23':1.03E-4)[&label=98.7]:8.3E-4)[&label=98.9]:9.9E-4,((('MH544651|DENV3|CLADE_III|South_America|Colombia|2016-04-16':5.18E-4,'OQ603314|DENV3|CLADE_III|South_America|Colombia|2016-07-20':0.001249)[&label=94.4]:4.14E-4,'OQ603315|DENV3|CLADE_III|South_America|Colombia|2016-08-05':0.001767)[&label=0]:3.0E-6,'OQ603312|DENV3|CLADE_III|South_America|Colombia|2016-01-21':0.001587)[&label=91.7]:4.3E-4)[&label=82]:2.89E-4,'OQ603305|DENV3|CLADE_III|South_America|Colombia|2015-08-27':0.003296)[&label=100]:0.003063)[&label=100]:0.005006)[&label=73.1]:9.8E-5,((('FJ898474|DENV3|CLADE_III|South_America|Venezuela|2007-XX-XX':0.001812,'OQ603310|DENV3|CLADE_III|South_America|Colombia|2015-XX-XX':0.008663)[&label=100]:0.002841,('FJ024470|DENV3|CLADE_III|North_America|USA|2004-XX-XX':4.14E-4,(('EU529704|DENV3|CLADE_III|North_America|USA|2004-XX-XX':1.0E-6,'FJ850056|DENV3|CLADE_III|North_America|USA|2004-XX-XX':1.0E-6)[&label=87.6]:2.06E-4,'FJ024471|DENV3|CLADE_III|North_America|USA|2004-XX-XX':9.33E-4)[&label=91]:3.12E-4)[&label=96.5]:8.3E-4)[&label=100]:0.002403,'OK605765|DENV3|CLADE_III|South_America|Ecuador|2001-XX-XX':0.001454)[&label=0]:2.0E-6)[&label=84.7]:2.09E-4,(((('KJ189258|DENV3|CLADE_III|South_America|Peru|2002-XX-XX':1.04E-4,('KJ189259|DENV3|CLADE_III|South_America|Peru|2002-XX-XX':1.04E-4,(((((((('KJ189268|DENV3|CLADE_III|South_America|Peru|2007-XX-XX':6.21E-4,(((('KJ189290|DENV3|CLADE_III|South_America|Peru|2008-XX-XX':1.0E-6,'KJ189291|DENV3|CLADE_III|South_America|Peru|2008-XX-XX':2.07E-4)[&label=99.8]:0.00114,'KJ189298|DENV3|CLADE_III|South_America|Peru|2008-XX-XX':1.0E-6)[&label=98.7]:7.26E-4,'KJ189283|DENV3|CLADE_III|South_America|Peru|2007-XX-XX':7.27E-4)[&label=96.8]:9.18E-4,('KJ189274|DENV3|CLADE_III|South_America|Peru|2007-XX-XX':7.1E-4,'KJ189275|DENV3|CLADE_III|South_America|Peru|2007-XX-XX':4.3E-4)[&label=76.6]:7.26E-4)[&label=91.8]:4.32E-4)[&label=0]:3.0E-6,('KJ189276|DENV3|CLADE_III|South_America|Peru|2007-XX-XX':3.11E-4,'KJ189277|DENV3|CLADE_III|South_America|Peru|2007-XX-XX':5.18E-4)[&label=100]:0.001456)[&label=95.4]:5.17E-4,(((('KJ189289|DENV3|CLADE_III|South_America|Peru|2008-XX-XX':0.001661,('KJ189300|DENV3|CLADE_III|South_America|Peru|2008-XX-XX':5.18E-4,'KJ189261|DENV3|CLADE_III|South_America|Peru|2008-XX-XX':4.15E-4)[&label=0]:1.0E-6)[&label=95]:5.19E-4,'KJ189272|DENV3|CLADE_III|South_America|Peru|2007-XX-XX':0.001561)[&label=95.6]:5.18E-4,(('KJ189288|DENV3|CLADE_III|South_America|Peru|2008-XX-XX':3.11E-4,'KJ189301|DENV3|CLADE_III|South_America|Peru|2008-XX-XX':9.32E-4)[&label=95.1]:4.15E-4,'KJ189278|DENV3|CLADE_III|South_America|Peru|2007-XX-XX':0.001142)[&label=98.7]:7.26E-4)[&label=0]:2.0E-6,'KJ189296|DENV3|CLADE_III|South_America|Peru|2006-XX-XX':2.08E-4)[&label=90.8]:2.08E-4)[&label=0]:2.0E-6,'KJ189297|DENV3|CLADE_III|South_America|Peru|2006-XX-XX':5.18E-4)[&label=75.3]:1.02E-4,('KJ189294|DENV3|CLADE_III|South_America|Peru|2006-XX-XX':3.07E-4,('KJ189282|DENV3|CLADE_III|South_America|Peru|2007-XX-XX':5.2E-4,'KJ189287|DENV3|CLADE_III|South_America|Peru|2008-XX-XX':9.32E-4)[&label=100]:0.001668)[&label=96.5]:6.27E-4)[&label=99.6]:9.13E-4,(((((('KJ189271|DENV3|CLADE_III|South_America|Peru|2007-XX-XX':0.001001,('KJ189267|DENV3|CLADE_III|South_America|Peru|2007-XX-XX':1.0E-6,'KJ189269|DENV3|CLADE_III|South_America|Peru|2007-XX-XX':2.07E-4)[&label=93.8]:4.52E-4)[&label=88]:2.07E-4,('KJ189281|DENV3|CLADE_III|South_America|Peru|2007-XX-XX':0.001106,'KJ189286|DENV3|CLADE_III|South_America|Peru|2008-XX-XX':9.71E-4)[&label=98.6]:8.33E-4)[&label=79.3]:1.38E-4,'KJ189270|DENV3|CLADE_III|South_America|Peru|2007-XX-XX':0.001353)[&label=74.5]:2.73E-4,(('KJ189279|DENV3|CLADE_III|South_America|Peru|2007-XX-XX':8.29E-4,'KJ189273|DENV3|CLADE_III|South_America|Peru|2007-XX-XX':0.001974)[&label=0]:2.0E-6,'KJ189284|DENV3|CLADE_III|South_America|Peru|2008-XX-XX':0.00114)[&label=93.5]:3.45E-4)[&label=65.6]:6.9E-5,((('KJ189280|DENV3|CLADE_III|South_America|Peru|2007-XX-XX':8.31E-4,'KJ189285|DENV3|CLADE_III|South_America|Peru|2008-XX-XX':4.13E-4)[&label=99.4]:9.36E-4,'KJ189295|DENV3|CLADE_III|South_America|Peru|2006-XX-XX':6.22E-4)[&label=0]:2.0E-6,'KJ189293|DENV3|CLADE_III|South_America|Peru|2005-XX-XX':1.04E-4)[&label=0]:3.0E-6)[&label=86.2]:2.3E-4,'KJ189299|DENV3|CLADE_III|South_America|Peru|2005-XX-XX':2.88E-4)[&label=87.8]:3.12E-4)[&label=88]:3.21E-4,'KJ189292|DENV3|CLADE_III|South_America|Peru|2009-XX-XX':0.004947)[&label=98.3]:9.5E-4,('KJ189263|DENV3|CLADE_III|South_America|Peru|2004-XX-XX':1.0E-6,'KJ189264|DENV3|CLADE_III|South_America|Peru|2004-XX-XX':1.0E-6)[&label=99.7]:0.001038)[&label=98.9]:8.3E-4)[&label=0]:2.0E-6)[&label=98.3]:6.25E-4,((('KJ189260|DENV3|CLADE_III|South_America|Peru|2002-XX-XX':3.11E-4,('KJ643590|DENV3|CLADE_III|South_America|Peru|2007-XX-XX':1.0E-6,'KJ189256|DENV3|CLADE_III|South_America|Peru|2002-XX-XX':1.0E-6)[&label=87.5]:2.07E-4)[&label=0]:1.0E-6,('FJ898458|DENV3|CLADE_III|South_America|Peru|2002-XX-XX':9.32E-4,('KJ189257|DENV3|CLADE_III|South_America|Peru|2004-XX-XX':8.3E-4,'KJ189265|DENV3|CLADE_III|South_America|Peru|2004-XX-XX':0.001457)[&label=99.9]:0.001144)[&label=0]:2.0E-6)[&label=0]:3.0E-6,(('KJ189262|DENV3|CLADE_III|South_America|Peru|2004-XX-XX':3.09E-4,'KJ189266|DENV3|CLADE_III|South_America|Peru|2004-XX-XX':0.00104)[&label=100]:0.001969,'KJ189255|DENV3|CLADE_III|South_America|Peru|2002-XX-XX':1.09E-4)[&label=73.1]:2.17E-4)[&label=73.6]:1.01E-4)[&label=99.9]:0.001254,(((((('KT726342|DENV3|CLADE_III|North_America|Cuba|2001-XX-XX':1.0E-6,'KT726359|DENV3|CLADE_III|North_America|Cuba|2001-XX-XX':1.0E-6)[&label=96.8]:4.14E-4,'KT726350|DENV3|CLADE_III|North_America|Cuba|2001-XX-XX':2.07E-4)[&label=0]:2.0E-6,(('KT726346|DENV3|CLADE_III|North_America|Cuba|2002-XX-XX':5.18E-4,'KT726356|DENV3|CLADE_III|North_America|Cuba|2001-XX-XX':4.14E-4)[&label=72.8]:1.04E-4,('KT726347|DENV3|CLADE_III|North_America|Cuba|2002-XX-XX':5.18E-4,'KT726354|DENV3|CLADE_III|North_America|Cuba|2001-XX-XX':1.04E-4)[&label=77.3]:1.04E-4)[&label=0]:3.0E-6)[&label=0]:1.0E-6,(('KT726344|DENV3|CLADE_III|North_America|Cuba|2001-XX-XX':2.08E-4,('KT726345|DENV3|CLADE_III|North_America|Cuba|2002-XX-XX':4.15E-4,'KT726361|DENV3|CLADE_III|North_America|Cuba|2002-XX-XX':4.14E-4)[&label=88.3]:2.08E-4)[&label=0]:1.0E-6,((('KT726352|DENV3|CLADE_III|North_America|Cuba|2001-XX-XX':1.04E-4,'KT726353|DENV3|CLADE_III|North_America|Cuba|2001-XX-XX':1.04E-4)[&label=92]:2.07E-4,'KT726355|DENV3|CLADE_III|North_America|Cuba|2001-XX-XX':7.25E-4)[&label=0]:2.0E-6,'KT726360|DENV3|CLADE_III|North_America|Cuba|2001-XX-XX':1.04E-4)[&label=0]:2.0E-6)[&label=0]:2.0E-6)[&label=0]:1.0E-6,((('KT726348|DENV3|CLADE_III|North_America|Cuba|2002-XX-XX':3.11E-4,'KT726351|DENV3|CLADE_III|North_America|Cuba|2001-XX-XX':1.04E-4)[&label=0]:2.0E-6,'KT726357|DENV3|CLADE_III|North_America|Cuba|2001-XX-XX':2.08E-4)[&label=87.3]:1.04E-4,'KT726349|DENV3|CLADE_III|North_America|Cuba|2001-XX-XX':1.04E-4)[&label=0]:2.0E-6)[&label=0]:2.0E-6,('KT726343|DENV3|CLADE_III|North_America|Cuba|2001-XX-XX':1.04E-4,'KT726358|DENV3|CLADE_III|North_America|Cuba|2001-XX-XX':1.0E-6)[&label=93.5]:3.11E-4)[&label=100]:0.00146)[&label=86.1]:2.06E-4,'FJ898457|DENV3|CLADE_III|South_America|Ecuador|2000-XX-XX':8.26E-4)[&label=90.1]:3.13E-4)[&label=99.8]:0.001793)[&label=100]:0.002234,('FJ898440|DENV3|CLADE_III|North_America|Mexico|2003-XX-XX':0.003084,('FJ898441|DENV3|CLADE_III|North_America|Mexico|2006-XX-XX':9.35E-4,'FJ898442|DENV3|CLADE_III|North_America|Mexico|2007-XX-XX':0.002088)[&label=100]:0.006124)[&label=100]:0.00433)[&label=0]:2.0E-6,(((((((((((((((((((('OR389034|DENV3|CLADE_III|South_America|Colombia|2003-XX-XX':1.0E-6,'GQ868573|DENV3|CLADE_III|South_America|Colombia|2003-XX-XX':2.0E-6)[&label=100]:0.002524,'GQ868575|DENV3|CLADE_III|South_America|Colombia|2004-XX-XX':0.002524)[&label=72.9]:7.9E-5,'GU131953|DENV3|CLADE_III|South_America|Colombia|2004-XX-XX':0.003232)[&label=0]:3.0E-6,((('FJ898445|DENV3|CLADE_III|South_America|Colombia|2007-XX-XX':0.00314,'GQ868574|DENV3|CLADE_III|South_America|Colombia|2003-XX-XX':6.19E-4)[&label=99.5]:0.001254,'GQ868571|DENV3|CLADE_III|South_America|Colombia|2002-XX-XX':7.27E-4)[&label=84.8]:2.06E-4,(('FJ898443|DENV3|CLADE_III|South_America|Colombia|2003-XX-XX':1.0E-6,'GU131952|DENV3|CLADE_III|South_America|Colombia|2003-XX-XX':1.0E-6)[&label=100]:0.001667,'GQ868572|DENV3|CLADE_III|South_America|Colombia|2003-XX-XX':0.001144)[&label=72.3]:1.01E-4)[&label=0]:2.0E-6)[&label=0]:2.0E-6,('GQ199891|DENV3|CLADE_III|South_America|Colombia|2001-XX-XX':2.0E-6,'GU131950|DENV3|CLADE_III|South_America|Colombia|2001-XX-XX':1.0E-6)[&label=99.3]:7.25E-4)[&label=94.8]:4.16E-4,'EU529690|DENV3|CLADE_III|South_America|Venezuela|2001-XX-XX':0.001248)[&label=84.1]:2.06E-4,('EU569689|DENV3|CLADE_III|South_America|Venezuela|2001-XX-XX':2.07E-4,'EU660420|DENV3|CLADE_III|South_America|Venezuela|2001-XX-XX':2.0E-6)[&label=100]:0.001245)[&label=0]:2.0E-6,(((('FJ639761|DENV3|CLADE_III|South_America|Venezuela|2001-XX-XX':6.22E-4,'FJ898469|DENV3|CLADE_III|South_America|Venezuela|2001-XX-XX':1.04E-4)[&label=87.3]:2.08E-4,'FJ898470|DENV3|CLADE_III|South_America|Venezuela|2001-XX-XX':5.18E-4)[&label=89.6]:2.07E-4,'GQ252678|DENV3|CLADE_III|South_America|Venezuela|2001-XX-XX':7.26E-4)[&label=86.9]:2.07E-4,((('FJ898444|DENV3|CLADE_III|South_America|Colombia|2005-XX-XX':1.0E-6,'GQ868576|DENV3|CLADE_III|South_America|Colombia|2005-XX-XX':1.0E-6)[&label=100]:0.004924,'GU131954|DENV3|CLADE_III|South_America|Colombia|2006-XX-XX':0.005146)[&label=0]:2.0E-6,'FJ639792|DENV3|CLADE_III|South_America|Venezuela|2004-XX-XX':0.003234)[&label=95.9]:4.13E-4)[&label=92.2]:3.11E-4)[&label=0]:2.0E-6,(((('EU569688|DENV3|CLADE_III|South_America|Venezuela|2001-XX-XX':7.28E-4,(((('EU854291|DENV3|CLADE_III|South_America|Venezuela|2004-XX-XX':8.31E-4,'FJ639795|DENV3|CLADE_III|South_America|Venezuela|2004-XX-XX':6.24E-4)[&label=84.4]:2.05E-4,'FJ639785|DENV3|CLADE_III|South_America|Venezuela|2003-XX-XX':1.0E-6)[&label=100]:0.002195,'FJ639781|DENV3|CLADE_III|South_America|Venezuela|2003-XX-XX':0.001987)[&label=82.6]:1.94E-4,('FJ639787|DENV3|CLADE_III|South_America|Venezuela|2004-XX-XX':3.11E-4,('FJ639801|DENV3|CLADE_III|South_America|Venezuela|2004-XX-XX':3.11E-4,'FJ639807|DENV3|CLADE_III|South_America|Venezuela|2005-XX-XX':7.26E-4)[&label=97.9]:7.28E-4)[&label=99.4]:0.001146)[&label=99.8]:0.001044)[&label=94.1]:4.19E-4,'FJ373304|DENV3|CLADE_III|South_America|Venezuela|2004-XX-XX':0.003556)[&label=77.6]:9.9E-5,'FJ639757|DENV3|CLADE_III|South_America|Venezuela|2001-XX-XX':0.002079)[&label=0]:3.0E-6,'KF955486|DENV3|CLADE_III|South_America|Venezuela|2001-XX-XX':8.31E-4)[&label=0]:1.0E-6)[&label=0]:2.0E-6,(((((((('EU482613|DENV3|CLADE_III|South_America|Venezuela|2001-XX-XX':2.0E-6,'EU529689|DENV3|CLADE_III|South_America|Venezuela|2001-XX-XX':2.0E-6)[&label=99.6]:6.22E-4,((('FJ639793|DENV3|CLADE_III|South_America|Venezuela|2004-XX-XX':6.13E-4,'FJ639816|DENV3|CLADE_III|South_America|Venezuela|2005-XX-XX':0.002621)[&label=100]:0.002567,('GQ868577|DENV3|CLADE_III|South_America|Colombia|2005-XX-XX':7.09E-4,'GQ868578|DENV3|CLADE_III|South_America|Colombia|2007-XX-XX':0.003051)[&label=100]:0.004689)[&label=69.3]:5.5E-5,'EU529684|DENV3|CLADE_III|South_America|Venezuela|2001-XX-XX':0.001453)[&label=0]:2.0E-6)[&label=0]:3.0E-6,(('FJ639759|DENV3|CLADE_III|South_America|Venezuela|2001-XX-XX':7.26E-4,'FJ639772|DENV3|CLADE_III|South_America|Venezuela|2007-XX-XX':7.26E-4)[&label=95.3]:5.21E-4,(('FJ639784|DENV3|CLADE_III|South_America|Venezuela|2003-XX-XX':5.18E-4,'FJ639804|DENV3|CLADE_III|South_America|Venezuela|2005-XX-XX':0.002079)[&label=0]:3.0E-6,'FJ639782|DENV3|CLADE_III|South_America|Venezuela|2003-XX-XX':5.18E-4)[&label=100]:0.001872)[&label=75.7]:1.03E-4)[&label=86.4]:2.07E-4,('FJ639762|DENV3|CLADE_III|South_America|Venezuela|2001-XX-XX':2.07E-4,'FJ882577|DENV3|CLADE_III|South_America|Venezuela|2001-XX-XX':5.19E-4)[&label=98.4]:6.23E-4)[&label=75.5]:1.04E-4,('EU569690|DENV3|CLADE_III|South_America|Venezuela|2001-XX-XX':0.00166,(((((('FJ547085|DENV3|CLADE_III|North_America|USA|2006-XX-XX':0.001147,(('EU932687|DENV3|CLADE_III|South_America|Venezuela|2007-XX-XX':1.0E-6,('EU932688|DENV3|CLADE_III|South_America|Venezuela|2007-XX-XX':1.0E-6,'GQ868587|DENV3|CLADE_III|South_America|Venezuela|2007-XX-XX':1.0E-6)[&label=0]:1.0E-6)[&label=97]:5.2E-4,('FJ850111|DENV3|CLADE_III|South_America|Venezuela|2007-XX-XX':1.04E-4,'FJ850109|DENV3|CLADE_III|South_America|Venezuela|2007-XX-XX':2.07E-4)[&label=74.8]:1.03E-4)[&label=99.6]:0.001044)[&label=69.6]:1.0E-4,('OQ821503|DENV3|CLADE_III|North_America|Cuba|2016-01-13':7.71E-4,'OQ603311|DENV3|CLADE_III|South_America|Colombia|2015-XX-XX':6.53E-4)[&label=100]:0.00801)[&label=0]:2.0E-6,((((('FJ639827|DENV3|CLADE_III|South_America|Venezuela|2008-XX-XX':1.0E-6,'FJ639826|DENV3|CLADE_III|South_America|Venezuela|2008-XX-XX':1.0E-6)[&label=98.7]:7.28E-4,'EU529683|DENV3|CLADE_III|South_America|Venezuela|2007-XX-XX':2.06E-4)[&label=99.4]:0.00116,((((((((('PP983022|DENV3|CLADE_III|South_America|Colombia|2023-12-03':7.68E-4,'PP983018|DENV3|CLADE_III|South_America|Colombia|2023-11-06':6.25E-4)[&label=87.3]:3.1E-4,'PP983016|DENV3|CLADE_III|South_America|Colombia|2023-10-23':0.001025)[&label=0]:3.0E-6,('PP983014|DENV3|CLADE_III|South_America|Colombia|2023-08-02':8.78E-4,('PP983019|DENV3|CLADE_III|South_America|Colombia|2023-11-19':6.24E-4,'PP983035|DENV3|CLADE_III|South_America|Colombia|2024-02-23':9.36E-4)[&label=76.8]:1.55E-4)[&label=76.9]:1.56E-4)[&label=99.7]:8.31E-4,((('PP983010|DENV3|CLADE_III|South_America|Colombia|2023-08-05':3.93E-4,'PP983021|DENV3|CLADE_III|South_America|Colombia|2023-09-09':8.0E-4)[&label=0]:2.0E-6,'PP983026|DENV3|CLADE_III|South_America|Colombia|2024-01-04':8.68E-4)[&label=91]:3.43E-4,('PP983013|DENV3|CLADE_III|South_America|Colombia|2023-12-19':3.27E-4,('PP983033|DENV3|CLADE_III|South_America|Colombia|2024-03-05':1.0E-6,'PP983036|DENV3|CLADE_III|South_America|Colombia|2024-03-03':1.0E-6)[&label=91.1]:3.52E-4)[&label=99.9]:0.001415)[&label=74.6]:1.03E-4)[&label=74.4]:1.04E-4,(((('PP983011|DENV3|CLADE_III|South_America|Colombia|2023-09-14':4.7E-4,'PP983012|DENV3|CLADE_III|South_America|Colombia|2023-09-30':2.5E-4)[&label=0]:2.0E-6,'PP983008|DENV3|CLADE_III|South_America|Colombia|2023-07-26':2.0E-6)[&label=94.9]:4.15E-4,('PP983025|DENV3|CLADE_III|South_America|Colombia|2024-01-03':3.83E-4,('PP709305|DENV3|CLADE_III|North_America|USA|2023-11-12':8.28E-4,'PP983027|DENV3|CLADE_III|South_America|Colombia|2024-01-29':5.19E-4)[&label=0]:3.0E-6)[&label=88.2]:2.07E-4)[&label=99.3]:7.29E-4,(('PP983024|DENV3|CLADE_III|South_America|Colombia|2023-12-18':6.71E-4,'PP983023|DENV3|CLADE_III|South_America|Colombia|2023-12-16':5.35E-4)[&label=90.4]:3.56E-4,'PP983029|DENV3|CLADE_III|South_America|Colombia|2024-02-09':0.001146)[&label=99.4]:9.4E-4)[&label=85.9]:2.06E-4)[&label=99.7]:0.001786,'PP983017|DENV3|CLADE_III|South_America|Colombia|2023-10-21':0.003887)[&label=77.3]:2.17E-4,(((((((((('PP983007|DENV3|CLADE_III|South_America|Colombia|2023-04-24':3.0E-6,'PP983034|DENV3|CLADE_III|South_America|Colombia|2024-01-16':3.86E-4)[&label=89.8]:2.57E-4,'PP983009|DENV3|CLADE_III|South_America|Colombia|2023-08-05':8.61E-4)[&label=0]:3.0E-6,'PP983032|DENV3|CLADE_III|South_America|Colombia|2024-03-04':0.00115)[&label=0]:1.0E-6,('PP983015|DENV3|CLADE_III|South_America|Colombia|2023-09-02':1.96E-4,'PP983020|DENV3|CLADE_III|South_America|Colombia|2023-11-20':4.43E-4)[&label=92.5]:5.89E-4)[&label=0]:3.0E-6,'PP983028|DENV3|CLADE_III|South_America|Colombia|2024-01-30':0.001322)[&label=96.2]:7.22E-4,'PQ207075|DENV3|CLADE_III|North_America|USA|2024-06-26':0.002081)[&label=0]:3.0E-6,('OR771119|DENV3|CLADE_III|North_America|USA|2023-03-19':3.45E-4,'PP983030|DENV3|CLADE_III|South_America|Colombia|2024-02-19':0.001274)[&label=77.2]:1.72E-4)[&label=77.4]:1.03E-4,('PP708039|DENV3|CLADE_III|North_America|USA|2024-01-18':0.001638,'PP983037|DENV3|CLADE_III|South_America|Colombia|2024-03-05':0.001462)[&label=97.3]:7.56E-4)[&label=99.3]:8.86E-4,'PP983031|DENV3|CLADE_III|South_America|Colombia|2024-03-04':0.003691)[&label=8.5]:1.08E-4,'OQ821502|DENV3|CLADE_III|South_America|Colombia|2021-08-12':3.71E-4)[&label=98.5]:9.65E-4)[&label=100]:0.005944,(('MH450298|DENV3|CLADE_III|South_America|Venezuela|2015-09-30':1.0E-6,'MH450296|DENV3|CLADE_III|South_America|Venezuela|2015-09-23':1.0E-6)[&label=100]:0.003555,('MH544650|DENV3|CLADE_III|South_America|Colombia|2015-09-07':0.00347,'MH450299|DENV3|CLADE_III|South_America|Venezuela|2015-10-05':0.003245)[&label=93.3]:7.25E-4)[&label=33.1]:9.1E-5)[&label=93.7]:5.26E-4,(('OQ603303|DENV3|CLADE_III|South_America|Colombia|2015-08-17':0.001568,('OQ603306|DENV3|CLADE_III|South_America|Colombia|2015-08-21':0.001355,'MH544649|DENV3|CLADE_III|South_America|Colombia|2015-09-15':9.38E-4)[&label=74.3]:9.3E-5)[&label=97.6]:9.21E-4,('OQ603307|DENV3|CLADE_III|South_America|Colombia|2015-XX-XX':4.74E-4,'OQ603309|DENV3|CLADE_III|South_America|Colombia|2015-09-15':5.57E-4)[&label=100]:0.003694)[&label=100]:0.003059)[&label=100]:0.002527)[&label=83.3]:1.94E-4,'MH450311|DENV3|CLADE_III|South_America|Venezuela|2010-08-27':0.004081)[&label=89.6]:3.19E-4,'FJ850110|DENV3|CLADE_III|South_America|Venezuela|2007-XX-XX':0.002503)[&label=75.2]:1.03E-4)[&label=100]:0.002301,'FJ639810|DENV3|CLADE_III|South_America|Venezuela|2005-XX-XX':0.002412)[&label=100]:0.002953,('FJ639780|DENV3|CLADE_III|South_America|Venezuela|2003-XX-XX':4.15E-4,'FJ639774|DENV3|CLADE_III|South_America|Venezuela|2001-XX-XX':2.06E-4)[&label=99.2]:0.001154)[&label=91]:4.06E-4,(('FJ639799|DENV3|CLADE_III|South_America|Venezuela|2004-XX-XX':2.0E-6,'KF955472|DENV3|CLADE_III|South_America|Venezuela|2004-XX-XX':2.07E-4)[&label=0]:2.0E-6,'FJ639817|DENV3|CLADE_III|South_America|Venezuela|2006-XX-XX':0.002288)[&label=100]:0.00219)[&label=92.4]:4.15E-4)[&label=0]:2.0E-6)[&label=0]:1.0E-6,(((('FJ639765|DENV3|CLADE_III|South_America|Venezuela|2001-XX-XX':1.72E-4,'KF955480|DENV3|CLADE_III|South_America|Venezuela|2001-XX-XX':1.33E-4)[&label=88.5]:3.46E-4,('FJ850097|DENV3|CLADE_III|South_America|Venezuela|2001-XX-XX':1.04E-4,'FJ639769|DENV3|CLADE_III|South_America|Venezuela|2001-XX-XX':1.0E-6)[&label=92.1]:3.11E-4)[&label=97.3]:5.21E-4,'FJ639778|DENV3|CLADE_III|South_America|Venezuela|2002-XX-XX':0.003027)[&label=86]:2.05E-4,'FJ639779|DENV3|CLADE_III|South_America|Venezuela|2003-XX-XX':0.001453)[&label=0]:2.0E-6)[&label=0]:2.0E-6,'EU529686|DENV3|CLADE_III|South_America|Venezuela|2001-XX-XX':0.001348)[&label=89.5]:1.04E-4,'EU569691|DENV3|CLADE_III|South_America|Venezuela|2001-XX-XX':0.002184)[&label=0]:2.0E-6)[&label=0]:3.0E-6,(((('FJ182015|DENV3|CLADE_III|South_America|Venezuela|2001-XX-XX':1.0E-6,'KF955487|DENV3|CLADE_III|South_America|Venezuela|2001-XX-XX':1.0E-6)[&label=97.6]:5.18E-4,'FJ639756|DENV3|CLADE_III|South_America|Venezuela|2001-XX-XX':2.07E-4)[&label=75.7]:1.04E-4,((('FJ639798|DENV3|CLADE_III|South_America|Venezuela|2004-XX-XX':0.003581,'FJ639786|DENV3|CLADE_III|South_America|Venezuela|2003-XX-XX':0.002847)[&label=96.1]:7.12E-4,'FJ850079|DENV3|CLADE_III|South_America|Brazil|2003-XX-XX':0.00324)[&label=74.3]:9.7E-5,'FJ882578|DENV3|CLADE_III|South_America|Venezuela|2001-XX-XX':0.00114)[&label=0]:2.0E-6)[&label=85.1]:1.04E-4,('FJ639766|DENV3|CLADE_III|South_America|Venezuela|2001-XX-XX':0.00156,(('FJ639800|DENV3|CLADE_III|South_America|Venezuela|2004-XX-XX':0.001564,(('FJ639803|DENV3|CLADE_III|South_America|Venezuela|2005-XX-XX':1.04E-4,'KF955471|DENV3|CLADE_III|South_America|Venezuela|2004-XX-XX':1.0E-6)[&label=100]:0.001875,'FJ639791|DENV3|CLADE_III|South_America|Venezuela|2004-XX-XX':7.28E-4)[&label=92.9]:4.08E-4)[&label=99.8]:0.001678,('FJ898472|DENV3|CLADE_III|South_America|Venezuela|2003-XX-XX':3.11E-4,(('FJ639805|DENV3|CLADE_III|South_America|Venezuela|2005-XX-XX':0.001041,'FJ639789|DENV3|CLADE_III|South_America|Venezuela|2004-XX-XX':3.1E-4)[&label=99.1]:8.33E-4,'FJ639790|DENV3|CLADE_III|South_America|Venezuela|2004-XX-XX':9.35E-4)[&label=73.4]:1.03E-4)[&label=99.9]:0.001567)[&label=99.7]:0.00104)[&label=87.6]:2.06E-4)[&label=0]:2.0E-6)[&label=83.3]:1.04E-4,('EU529687|DENV3|CLADE_III|South_America|Venezuela|2001-XX-XX':0.001245,(('FJ850096|DENV3|CLADE_III|South_America|Venezuela|2001-XX-XX':0.001146,'EU482612|DENV3|CLADE_III|South_America|Venezuela|2001-XX-XX':0.001043)[&label=73]:9.7E-5,'FJ639767|DENV3|CLADE_III|South_America|Venezuela|2001-XX-XX':0.001143)[&label=97.9]:5.2E-4)[&label=0]:3.0E-6)[&label=83]:1.04E-4,(('FJ639750|DENV3|CLADE_III|South_America|Venezuela|2000-XX-XX':3.0E-6,(('FJ639752|DENV3|CLADE_III|South_America|Venezuela|2001-XX-XX':1.0E-6,('FJ639754|DENV3|CLADE_III|South_America|Venezuela|2001-XX-XX':1.04E-4,('FJ639755|DENV3|CLADE_III|South_America|Venezuela|2001-XX-XX':3.11E-4,'FJ639751|DENV3|CLADE_III|South_America|Venezuela|2001-XX-XX':2.0E-6)[&label=39.3]:1.04E-4)[&label=0]:2.0E-6)[&label=0]:2.0E-6,'FJ639753|DENV3|CLADE_III|South_America|Venezuela|2001-XX-XX':1.04E-4)[&label=99]:6.21E-4)[&label=27.2]:1.04E-4,((('FJ639776|DENV3|CLADE_III|South_America|Venezuela|2002-XX-XX':9.34E-4,'FJ898473|DENV3|CLADE_III|South_America|Venezuela|2003-XX-XX':1.04E-4)[&label=76.9]:1.01E-4,'FJ639775|DENV3|CLADE_III|South_America|Venezuela|2002-XX-XX':4.17E-4)[&label=100]:0.001561,'FJ744700|DENV3|CLADE_III|South_America|Venezuela|2001-XX-XX':2.0E-6)[&label=97.3]:5.17E-4)[&label=97.9]:5.19E-4)[&label=0]:3.0E-6,(((('EU482614|DENV3|CLADE_III|South_America|Venezuela|2001-XX-XX':2.06E-4,'EU529685|DENV3|CLADE_III|South_America|Venezuela|2001-XX-XX':3.12E-4)[&label=99.8]:9.35E-4,'FJ639760|DENV3|CLADE_III|South_America|Venezuela|2001-XX-XX':0.001453)[&label=0]:3.0E-6,(('FJ639746|DENV3|CLADE_III|South_America|Venezuela|2000-XX-XX':2.07E-4,(('FJ639747|DENV3|CLADE_III|South_America|Venezuela|2000-XX-XX':2.07E-4,(('KT726340|DENV3|CLADE_III|North_America|Cuba|2001-XX-XX':1.0E-6,'KT726341|DENV3|CLADE_III|North_America|Cuba|2001-XX-XX':1.0E-6)[&label=98.8]:6.22E-4,'FJ810416|DENV3|CLADE_III|South_America|Venezuela|2001-XX-XX':0.00114)[&label=0]:2.0E-6)[&label=0]:3.0E-6,'FJ639749|DENV3|CLADE_III|South_America|Venezuela|2000-XX-XX':1.0E-6)[&label=0]:1.0E-6)[&label=88.6]:2.07E-4,(((('FJ639758|DENV3|CLADE_III|South_America|Venezuela|2001-XX-XX':0.001455,'FJ639771|DENV3|CLADE_III|South_America|Venezuela|2001-XX-XX':0.001771)[&label=74.3]:1.02E-4,'FJ850098|DENV3|CLADE_III|South_America|Venezuela|2001-XX-XX':9.34E-4)[&label=43.5]:1.04E-4,'FJ639770|DENV3|CLADE_III|South_America|Venezuela|2001-XX-XX':0.001141)[&label=0]:2.0E-6,'FJ898468|DENV3|CLADE_III|South_America|Venezuela|2000-XX-XX':1.04E-4)[&label=88.7]:2.07E-4)[&label=97]:5.19E-4)[&label=82.2]:1.04E-4,(('FJ639768|DENV3|CLADE_III|South_America|Venezuela|2001-XX-XX':3.08E-4,'FJ639777|DENV3|CLADE_III|South_America|Venezuela|2002-XX-XX':0.002295)[&label=99.4]:0.001041,((('FJ639825|DENV3|CLADE_III|South_America|Venezuela|2006-XX-XX':1.02E-4,(('GQ868586|DENV3|CLADE_III|South_America|Venezuela|2007-XX-XX':3.11E-4,'KF955481|DENV3|CLADE_III|South_America|Venezuela|2007-XX-XX':3.21E-4)[&label=99.1]:8.3E-4,('HQ332170|DENV3|CLADE_III|South_America|Venezuela|2006-XX-XX':1.0E-6,'HQ332171|DENV3|CLADE_III|South_America|Venezuela|2006-XX-XX':1.0E-6)[&label=98.4]:5.18E-4)[&label=75.2]:1.06E-4)[&label=100]:0.004238,'FJ898471|DENV3|CLADE_III|South_America|Venezuela|2002-XX-XX':0.003182)[&label=70.6]:4.8E-5,'KF955479|DENV3|CLADE_III|South_America|Venezuela|2001-XX-XX':7.26E-4)[&label=88.8]:2.08E-4)[&label=0]:2.0E-6)[&label=0]:1.0E-6)[&label=0]:2.0E-6,('EU529688|DENV3|CLADE_III|South_America|Venezuela|2001-XX-XX':6.22E-4,(('FJ373303|DENV3|CLADE_III|South_America|Venezuela|2001-XX-XX':0.001565,'FJ639763|DENV3|CLADE_III|South_America|Venezuela|2001-XX-XX':0.001149)[&label=73.2]:9.3E-5,'GU131951|DENV3|CLADE_III|South_America|Colombia|2003-XX-XX':0.004184)[&label=87.1]:2.11E-4)[&label=74.6]:1.04E-4)[&label=100]:0.001455,(('EU687221|DENV3|CLADE_III|North_America|USA|2000-XX-XX':3.11E-4,(((('FJ390373|DENV3|CLADE_III|North_America|USA|2002-XX-XX':0.001355,'FJ410178|DENV3|CLADE_III|North_America|USA|2002-XX-XX':3.09E-4)[&label=99.2]:0.001041,'FJ547084|DENV3|CLADE_III|North_America|USA|2002-XX-XX':0.001144)[&label=99]:8.33E-4,'FJ410176|DENV3|CLADE_III|North_America|USA|2000-XX-XX':3.12E-4)[&label=73.8]:1.02E-4,'FJ410177|DENV3|CLADE_III|North_America|USA|2000-XX-XX':6.22E-4)[&label=92.6]:3.11E-4)[&label=95.6]:5.16E-4,'EU687196|DENV3|CLADE_III|North_America|USA|2002-XX-XX':0.002824)[&label=99.8]:0.001044)[&label=72.2]:1.02E-4,((((((((((((((((('EU529697|DENV3|CLADE_III|North_America|USA|2000-XX-XX':2.07E-4,'EU596492|DENV3|CLADE_III|North_America|USA|2007-XX-XX':4.14E-4)[&label=93]:3.11E-4,(('EU596493|DENV3|CLADE_III|North_America|USA|2007-XX-XX':3.11E-4,'KF955456|DENV3|CLADE_III|North_America|USA|2006-XX-XX':6.22E-4)[&label=90.3]:2.08E-4,('EU596494|DENV3|CLADE_III|North_America|USA|2007-XX-XX':0.001041,'OR389037|DENV3|CLADE_III|North_America|Saint_Kitts_and_Nevis|2008-XX-XX':0.001946)[&label=90.3]:3.08E-4)[&label=0]:1.0E-6)[&label=99.7]:9.34E-4,'FJ182009|DENV3|CLADE_III|North_America|USA|2005-XX-XX':2.07E-4)[&label=86]:2.07E-4,'FJ182010|DENV3|CLADE_III|North_America|USA|2005-XX-XX':1.04E-4)[&label=0]:3.0E-6,'FJ182040|DENV3|CLADE_III|North_America|USA|2005-XX-XX':1.0E-6)[&label=0]:2.0E-6,'FJ182037|DENV3|CLADE_III|North_America|USA|2005-XX-XX':3.11E-4)[&label=99.5]:7.25E-4,'FJ850055|DENV3|CLADE_III|North_America|USA|2004-XX-XX':1.0E-6)[&label=75.9]:1.04E-4,(('EU529698|DENV3|CLADE_III|North_America|USA|2006-XX-XX':1.0E-6,'FJ182004|DENV3|CLADE_III|North_America|USA|2004-XX-XX':1.0E-6)[&label=0]:1.0E-6,'MW945428|DENV3|CLADE_III|North_America|USA|2006-XX-XX':1.0E-6)[&label=74.2]:1.04E-4)[&label=99.8]:0.00102,'FJ390371|DENV3|CLADE_III|North_America|USA|2003-XX-XX':3.28E-4)[&label=86.1]:2.08E-4,'FJ182007|DENV3|CLADE_III|North_America|USA|2005-XX-XX':0.002201)[&label=73.1]:1.02E-4,'FJ373302|DENV3|CLADE_III|North_America|USA|2004-XX-XX':0.001542)[&label=99.7]:0.001149,('FJ024466|DENV3|CLADE_III|North_America|USA|2004-XX-XX':6.22E-4,'FJ182011|DENV3|CLADE_III|North_America|USA|2005-XX-XX':6.22E-4)[&label=100]:0.002182)[&label=96.2]:6.4E-4,(((('EU687239|DENV3|CLADE_III|North_America|USA|2003-XX-XX':2.05E-4,'FJ182039|DENV3|CLADE_III|North_America|USA|2005-XX-XX':0.001458)[&label=99.9]:0.001353,'EU687198|DENV3|CLADE_III|North_America|USA|2003-XX-XX':0.002077)[&label=73.3]:1.06E-4,('FJ205870|DENV3|CLADE_III|North_America|USA|2003-XX-XX':5.19E-4,'FJ478456|DENV3|CLADE_III|North_America|USA|2002-XX-XX':1.03E-4)[&label=98.5]:7.26E-4)[&label=91.8]:3.11E-4,'EU687233|DENV3|CLADE_III|North_America|USA|2002-XX-XX':6.22E-4)[&label=75.2]:1.04E-4)[&label=74.5]:1.06E-4,'FJ547082|DENV3|CLADE_III|North_America|USA|2001-XX-XX':9.31E-4)[&label=43.7]:1.12E-4,'FJ182041|DENV3|CLADE_III|North_America|USA|2005-XX-XX':0.002595)[&label=86.4]:3.97E-4,'FJ024465|DENV3|CLADE_III|North_America|USA|2004-XX-XX':0.003162)[&label=100]:0.001883,((((('EU529705|DENV3|CLADE_III|North_America|USA|2004-XX-XX':7.26E-4,'FJ182005|DENV3|CLADE_III|North_America|USA|2004-XX-XX':3.1E-4)[&label=98.8]:8.31E-4,'EU687234|DENV3|CLADE_III|North_America|USA|2002-XX-XX':2.07E-4)[&label=99.4]:0.001249,(('FJ373306|DENV3|CLADE_III|North_America|USA|2002-XX-XX':5.18E-4,'EU482595|DENV3|CLADE_III|North_America|USA|2003-XX-XX':0.001451)[&label=0]:3.0E-6,'EU529702|DENV3|CLADE_III|North_America|USA|2003-XX-XX':0.001556)[&label=99.3]:0.001037)[&label=99.8]:0.001252,'FJ562107|DENV3|CLADE_III|North_America|USA|2000-XX-XX':1.03E-4)[&label=87.7]:2.08E-4,(((('EU726768|DENV3|CLADE_III|North_America|USA|2000-XX-XX':4.14E-4,'FJ547072|DENV3|CLADE_III|North_America|USA|2000-XX-XX':3.11E-4)[&label=74.3]:1.04E-4,'KF955466|DENV3|CLADE_III|North_America|USA|2000-XX-XX':9.37E-4)[&label=0]:1.0E-6,(('FJ547073|DENV3|CLADE_III|North_America|USA|2000-XX-XX':0.001662,('KF955465|DENV3|CLADE_III|North_America|USA|2000-XX-XX':3.91E-4,'KF955468|DENV3|CLADE_III|North_America|USA|2001-XX-XX':0.001459)[&label=75.6]:1.29E-4)[&label=75.1]:1.04E-4,'FJ547080|DENV3|CLADE_III|North_America|USA|2001-XX-XX':6.21E-4)[&label=0]:2.0E-6)[&label=0]:1.0E-6,((('EU726769|DENV3|CLADE_III|North_America|USA|2003-XX-XX':0.002079,'FJ547074|DENV3|CLADE_III|North_America|USA|2000-XX-XX':3.1E-4)[&label=88]:2.08E-4,'KF955467|DENV3|CLADE_III|North_America|USA|2000-XX-XX':4.47E-4)[&label=72.4]:1.03E-4,'FJ547075|DENV3|CLADE_III|North_America|USA|2000-XX-XX':8.3E-4)[&label=92.8]:3.11E-4)[&label=76.2]:1.04E-4)[&label=99.8]:0.001244)[&label=0]:2.0E-6)[&label=0]:3.0E-6,((('FJ547071|DENV3|CLADE_III|North_America|USA|2000-XX-XX':0.002406,'FJ547079|DENV3|CLADE_III|North_America|USA|2001-XX-XX':0.00209)[&label=75.6]:1.96E-4,'FJ547078|DENV3|CLADE_III|North_America|USA|2000-XX-XX':0.001766)[&label=0]:3.0E-6,('FJ547077|DENV3|CLADE_III|North_America|USA|2000-XX-XX':0.001348,('EU854298|DENV3|CLADE_III|North_America|USA|2002-XX-XX':0.001401,'EU687197|DENV3|CLADE_III|North_America|USA|2003-XX-XX':0.002089)[&label=100]:0.002465)[&label=0]:3.0E-6)[&label=92.1]:2.07E-4)[&label=76.1]:1.04E-4,('EU529699|DENV3|CLADE_III|North_America|USA|2006-XX-XX':7.27E-4,'FJ547076|DENV3|CLADE_III|North_America|USA|2000-XX-XX':0.001666)[&label=90.4]:3.1E-4)[&label=88.2]:3.16E-4,'FJ547081|DENV3|CLADE_III|North_America|USA|2001-XX-XX':0.002286)[&label=100]:0.003207)[&label=100]:0.011663)[&label=100]:0.020147,(((((('OR229981|DENV3|CLADE_III|North_America|Guadeloupe|2020-08-XX':0.002189,'OR229980|DENV3|CLADE_III|North_America|Guadeloupe|2020-12-XX':0.002082)[&label=30.7]:1.05E-4,'OQ821611|DENV3|CLADE_III|North_America|Saint_Lucia|2020-11-07':0.00206)[&label=98.4]:0.00108,'OQ821605|DENV3|CLADE_III|North_America|Jamaica|2019-02-01':0.002248)[&label=99.8]:0.001699,'OQ821606|DENV3|CLADE_III|North_America|Jamaica|2019-07-15':0.001957)[&label=0]:2.0E-6,'PP902574|DENV3|CLADE_III|North_America|Jamaica|2019-12-11':0.0026)[&label=61.7]:7.7E-5,((('OQ821602|DENV3|CLADE_III|North_America|Jamaica|2016-07-27':8.57E-4,('OQ821601|DENV3|CLADE_III|North_America|Jamaica|2016-06-11':8.41E-4,'OQ821603|DENV3|CLADE_III|North_America|Jamaica|2016-09-12':8.56E-4)[&label=86.7]:4.24E-4)[&label=0]:2.0E-6,((('OQ821608|DENV3|CLADE_III|North_America|Jamaica|2019-10-19':0.001074,('PP902582|DENV3|CLADE_III|North_America|Jamaica|2020-01-08':1.0E-6,'PP902575|DENV3|CLADE_III|North_America|Jamaica|2019-12-31':1.0E-6)[&label=100]:0.001948)[&label=97.9]:8.53E-4,'PP902581|DENV3|CLADE_III|North_America|Jamaica|2020-01-05':0.001177)[&label=72.5]:1.17E-4,(('PP902576|DENV3|CLADE_III|North_America|Jamaica|2019-12-15':9.35E-4,(('PP902578|DENV3|CLADE_III|North_America|Jamaica|2019-12-09':1.17E-4,'PP902573|DENV3|CLADE_III|North_America|Jamaica|2019-12-12':9.99E-4)[&label=97.4]:7.86E-4,'OQ821610|DENV3|CLADE_III|North_America|Jamaica|2020-01-17':0.001247)[&label=73.3]:1.33E-4)[&label=99.9]:0.001456,'OQ821604|DENV3|CLADE_III|North_America|Jamaica|2019-01-15':0.001902)[&label=74.1]:2.12E-4)[&label=99.9]:0.001763)[&label=0]:3.0E-6,((('OQ821607|DENV3|CLADE_III|North_America|Jamaica|2019-08-12':0.001243,('PP902572|DENV3|CLADE_III|North_America|Jamaica|2020-09-16':0.001376,'PP902579|DENV3|CLADE_III|North_America|Jamaica|2019-12-05':0.00134)[&label=96.3]:5.17E-4)[&label=84.8]:2.05E-4,'PP902577|DENV3|CLADE_III|North_America|Jamaica|2019-12-09':0.001643)[&label=94.1]:4.39E-4,('PP902571|DENV3|CLADE_III|North_America|Jamaica|2019-12-13':0.001769,('PP902580|DENV3|CLADE_III|North_America|Jamaica|2020-01-14':5.18E-4,'OQ821609|DENV3|CLADE_III|North_America|Jamaica|2019-11-06':5.18E-4)[&label=100]:0.001966)[&label=85.6]:2.21E-4)[&label=100]:0.001663)[&label=78.4]:1.29E-4)[&label=100]:0.005158)[&label=100]:0.00472,'PQ154995|DENV3|CLADE_III|North_America|USA|2023-09-28':0.005056)[&label=100]:0.004282,(((((((('OQ821514|DENV3|CLADE_III|North_America|Cuba|2022-08-13':3.71E-4,((('OQ821522|DENV3|CLADE_III|North_America|Cuba|2022-08-18':6.98E-4,'OQ919693|DENV3|CLADE_III|North_America|Cuba|2022-08-20':1.46E-4)[&label=0]:3.0E-6,'OQ821560|DENV3|CLADE_III|North_America|Cuba|2022-09-29':4.52E-4)[&label=0]:2.0E-6,('OQ821557|DENV3|CLADE_III|North_America|Cuba|2022-09-26':3.82E-4,'OQ821544|DENV3|CLADE_III|North_America|Cuba|2022-09-14':3.0E-6)[&label=92.9]:3.69E-4)[&label=0]:1.2E-4)[&label=0]:3.0E-6,'OQ821551|DENV3|CLADE_III|North_America|Cuba|2022-09-23':6.12E-4)[&label=0]:1.0E-6,'OQ821595|DENV3|CLADE_III|North_America|Cuba|2022-12-18':3.53E-4)[&label=79.3]:1.2E-4,('OQ821537|DENV3|CLADE_III|North_America|Cuba|2022-09-05':3.12E-4,(('PQ340841|DENV3|CLADE_III|North_America|USA|2024-08-01':0.00177,'OR977082|DENV3|CLADE_III|North_America|USA|2023-11-01':0.001038)[&label=95.5]:5.21E-4,'PQ155041|DENV3|CLADE_III|North_America|USA|2024-04-21':0.001663)[&label=94.5]:4.15E-4)[&label=0]:1.02E-4)[&label=0]:1.0E-6,'PQ340845|DENV3|CLADE_III|North_America|USA|2024-08-09':0.001765)[&label=0]:3.0E-6,(((('OQ821528|DENV3|CLADE_III|North_America|Cuba|2022-08-24':5.7E-4,((('PP692466|DENV3|CLADE_III|North_America|USA|2023-12-13':6.33E-4,'PQ340849|DENV3|CLADE_III|North_America|USA|2024-08-22':6.23E-4)[&label=75.2]:1.02E-4,'OR771126|DENV3|CLADE_III|North_America|USA|2023-07-12':5.18E-4)[&label=87.4]:2.07E-4,'PP692448|DENV3|CLADE_III|North_America|USA|2023-11-29':0.001351)[&label=92.3]:4.14E-4)[&label=0]:2.0E-6,('OR821934|DENV3|CLADE_III|North_America|USA|2023-08-21':0.001266,(('PQ155028|DENV3|CLADE_III|North_America|USA|2024-03-11':0.001766,'OR150750|DENV3|CLADE_III|North_America|USA|2023-01-10':8.33E-4)[&label=0]:2.0E-6,('OR771152|DENV3|CLADE_III|North_America|USA|2023-08-09':0.001039,'OR771176|DENV3|CLADE_III|North_America|USA|2023-09-06':7.25E-4)[&label=96.1]:5.19E-4)[&label=88]:2.07E-4)[&label=0]:2.0E-6)[&label=0]:2.0E-6,(('OQ821536|DENV3|CLADE_III|North_America|Cuba|2022-09-03':1.0E-6,('PP708036|DENV3|CLADE_III|North_America|USA|2024-01-06':8.3E-4,'PQ154999|DENV3|CLADE_III|North_America|USA|2023-10-05':9.35E-4)[&label=97.5]:7.26E-4)[&label=0]:2.0E-6,(('OQ821582|DENV3|CLADE_III|North_America|Cuba|2022-11-30':2.0E-6,'PP709315|DENV3|CLADE_III|North_America|USA|2022-11-30':2.0E-6)[&label=96.5]:3.11E-4,(((('OR654277|DENV3|CLADE_III|North_America|USA|2023-06-08':1.0E-6,'OR771197|DENV3|CLADE_III|North_America|USA|2023-10-03':4.14E-4)[&label=0]:1.0E-6,'OR977093|DENV3|CLADE_III|North_America|USA|2023-11-14':2.07E-4)[&label=94.6]:4.15E-4,((('OR771179|DENV3|CLADE_III|North_America|USA|2023-09-11':1.0E-6,('OR771181|DENV3|CLADE_III|North_America|USA|2023-09-12':3.13E-4,(((('PP708030|DENV3|CLADE_III|North_America|USA|2024-01-08':2.07E-4,'OR977091|DENV3|CLADE_III|North_America|USA|2023-11-15':2.0E-6)[&label=86.3]:1.03E-4,'OR771192|DENV3|CLADE_III|North_America|USA|2023-10-04':4.15E-4)[&label=0]:3.0E-6,(('OR977097|DENV3|CLADE_III|North_America|USA|2023-11-20':5.18E-4,'OR977092|DENV3|CLADE_III|North_America|USA|2023-11-15':1.03E-4)[&label=76.5]:1.03E-4,'OR977085|DENV3|CLADE_III|North_America|USA|2023-10-28':1.03E-4)[&label=0]:3.0E-6)[&label=0]:3.0E-6,'PP692455|DENV3|CLADE_III|North_America|USA|2023-11-12':1.04E-4)[&label=75.2]:1.04E-4)[&label=77.1]:1.04E-4)[&label=0]:3.0E-6,(('OR977081|DENV3|CLADE_III|North_America|USA|2023-10-25':2.07E-4,'OR821954|DENV3|CLADE_III|North_America|USA|2023-10-10':2.11E-4)[&label=89.5]:2.07E-4,'OR977088|DENV3|CLADE_III|North_America|USA|2023-11-07':2.07E-4)[&label=0]:3.0E-6)[&label=0]:2.0E-6,'OR771169|DENV3|CLADE_III|North_America|USA|2023-08-31':1.04E-4)[&label=97.5]:6.23E-4)[&label=99.8]:0.001149,'OR771125|DENV3|CLADE_III|North_America|USA|2023-07-07':0.001251)[&label=74.4]:9.9E-5)[&label=0]:2.0E-6)[&label=0]:2.0E-6)[&label=0]:1.0E-6,((((('OQ821564|DENV3|CLADE_III|North_America|Cuba|2022-10-07':8.3E-4,('OR821953|DENV3|CLADE_III|North_America|USA|2023-10-07':0.001974,('OQ836210|DENV3|CLADE_III|North_America|USA|2022-07-30':2.0E-6,'OQ836211|DENV3|CLADE_III|North_America|USA|2022-07-27':2.0E-6)[&label=94.6]:3.29E-4)[&label=0]:2.0E-6)[&label=0]:2.0E-6,('OQ821569|DENV3|CLADE_III|North_America|Cuba|2022-10-21':5.28E-4,(('OR771128|DENV3|CLADE_III|North_America|USA|2023-07-06':1.03E-4,'OR771165|DENV3|CLADE_III|North_America|USA|2023-09-02':3.11E-4)[&label=93.6]:3.73E-4,'OQ919690|DENV3|CLADE_III|North_America|Cuba|2022-10-05':3.0E-6)[&label=91.3]:2.48E-4)[&label=0]:1.0E-6)[&label=0]:3.0E-6,'PQ340827|DENV3|CLADE_III|North_America|USA|2024-07-10':0.001453)[&label=74.2]:1.03E-4,'OR977087|DENV3|CLADE_III|North_America|USA|2023-11-06':0.001245)[&label=76.5]:1.04E-4,(((((((('OR771149|DENV3|CLADE_III|North_America|USA|2023-08-11':2.08E-4,('OR771185|DENV3|CLADE_III|North_America|USA|2023-09-16':1.03E-4,'OR821936|DENV3|CLADE_III|North_America|USA|2023-09-21':1.0E-6)[&label=84.7]:1.03E-4)[&label=0]:3.0E-6,('OR771133|DENV3|CLADE_III|North_America|USA|2023-07-31':1.04E-4,'OR821943|DENV3|CLADE_III|North_America|USA|2023-09-25':2.07E-4)[&label=0]:3.0E-6)[&label=75.1]:1.03E-4,'PQ340828|DENV3|CLADE_III|North_America|USA|2024-07-14':0.001246)[&label=98.7]:6.22E-4,((('PQ155002|DENV3|CLADE_III|North_America|USA|2023-12-09':9.37E-4,'PP708040|DENV3|CLADE_III|North_America|USA|2024-01-30':0.001363)[&label=84.4]:2.03E-4,'OQ821516|DENV3|CLADE_III|North_America|Cuba|2022-08-15':4.09E-4)[&label=0]:3.0E-6,'OQ821532|DENV3|CLADE_III|North_America|Cuba|2022-08-30':1.0E-6)[&label=0]:2.0E-6)[&label=90.7]:2.07E-4,('OR771153|DENV3|CLADE_III|North_America|USA|2023-08-11':9.33E-4,'OR771148|DENV3|CLADE_III|North_America|USA|2023-08-13':0.001037)[&label=74]:1.04E-4)[&label=80.1]:1.03E-4,'PP708035|DENV3|CLADE_III|North_America|USA|2024-01-13':0.001557)[&label=0]:2.0E-6,(('OR821930|DENV3|CLADE_III|North_America|USA|2023-07-10':1.02E-4,'OR771161|DENV3|CLADE_III|North_America|USA|2023-08-23':4.17E-4)[&label=100]:0.001038,((('OQ821577|DENV3|CLADE_III|North_America|Cuba|2022-11-18':2.0E-6,'OQ821573|DENV3|CLADE_III|North_America|Cuba|2022-11-04':4.61E-4)[&label=84.4]:1.51E-4,((('OQ836205|DENV3|CLADE_III|North_America|USA|2022-10-29':3.24E-4,'OQ836208|DENV3|CLADE_III|North_America|USA|2022-12-27':1.0E-6)[&label=86.4]:2.43E-4,'OQ836209|DENV3|CLADE_III|North_America|USA|2023-01-24':8.49E-4)[&label=97.7]:6.66E-4,('OQ821556|DENV3|CLADE_III|North_America|Cuba|2022-09-25':5.35E-4,'OQ821581|DENV3|CLADE_III|North_America|Cuba|2022-11-29':8.34E-4)[&label=73.9]:1.04E-4)[&label=0]:2.0E-6)[&label=0]:8.9E-5,'OQ821566|DENV3|CLADE_III|North_America|Cuba|2022-10-15':3.62E-4)[&label=0]:1.2E-5)[&label=0]:1.0E-6)[&label=0]:1.0E-6,('OR771142|DENV3|CLADE_III|North_America|USA|2023-08-02':3.1E-4,'PP692465|DENV3|CLADE_III|North_America|USA|2023-12-12':9.34E-4)[&label=97.9]:6.23E-4)[&label=91.2]:2.07E-4)[&label=0]:3.0E-6)[&label=0]:2.0E-6)[&label=0]:3.0E-6,((((('OQ821562|DENV3|CLADE_III|North_America|Cuba|2022-10-02':3.44E-4,('OR771120|DENV3|CLADE_III|North_America|USA|2023-03-29':4.16E-4,'PP692463|DENV3|CLADE_III|North_America|USA|2023-12-08':0.00156)[&label=87.5]:2.06E-4)[&label=90.8]:3.1E-4,'PQ467865|DENV3|CLADE_III|South_America|Peru|2024-04-20':0.001702)[&label=0]:3.0E-6,((('PP692457|DENV3|CLADE_III|North_America|USA|2023-12-06':9.35E-4,'PQ155023|DENV3|CLADE_III|North_America|USA|2024-02-23':0.00104)[&label=85]:2.05E-4,'OR977075|DENV3|CLADE_III|North_America|USA|2023-10-19':5.18E-4)[&label=76.8]:1.04E-4,'OR150753|DENV3|CLADE_III|North_America|USA|2023-01-03':0.001037)[&label=87.3]:2.07E-4)[&label=0]:3.0E-6,'OQ747071|DENV3|CLADE_III|North_America|Cuba|2022-08-16':4.27E-4)[&label=74.7]:1.03E-4,'PQ129532|DENV3|CLADE_III|North_America|USA|2024-06-23':0.00125)[&label=88.4]:2.07E-4)[&label=90.1]:2.07E-4,((('OR821961|DENV3|CLADE_III|North_America|USA|2023-10-03':2.07E-4,(('PQ340822|DENV3|CLADE_III|North_America|USA|2024-06-25':4.15E-4,'PP709324|DENV3|CLADE_III|North_America|USA|2023-12-02':2.0E-6)[&label=96.5]:3.11E-4,'PP709322|DENV3|CLADE_III|North_America|USA|2023-11-27':2.07E-4)[&label=0]:2.0E-6)[&label=91.2]:2.07E-4,('PP692458|DENV3|CLADE_III|North_America|USA|2023-12-02':6.21E-4,'PQ155039|DENV3|CLADE_III|North_America|USA|2024-04-13':2.08E-4)[&label=0]:2.0E-6)[&label=100]:0.001662,('OQ821574|DENV3|CLADE_III|North_America|Cuba|2022-11-07':4.19E-4,'OQ868517|DENV3|CLADE_III|South_America|Brazil|2023-03-12':8.3E-4)[&label=85.9]:2.07E-4)[&label=74]:1.03E-4)[&label=77.3]:1.02E-4)[&label=76]:1.05E-4,(((((((('OQ821524|DENV3|CLADE_III|North_America|Cuba|2022-08-20':1.0E-6,'OQ821583|DENV3|CLADE_III|North_America|Cuba|2022-11-30':2.28E-4)[&label=0]:1.0E-6,'OQ821540|DENV3|CLADE_III|North_America|Cuba|2022-09-08':1.0E-6)[&label=56.7]:1.95E-4,'OQ821576|DENV3|CLADE_III|North_America|Cuba|2022-11-14':2.35E-4)[&label=0]:1.9E-5,'PP709325|DENV3|CLADE_III|North_America|USA|2023-11-29':0.00123)[&label=86.9]:2.25E-4,('PQ155012|DENV3|CLADE_III|North_America|USA|2024-03-25':0.001458,'OQ821571|DENV3|CLADE_III|North_America|Cuba|2022-11-03':5.27E-4)[&label=89.4]:3.09E-4)[&label=97.1]:5.2E-4,((((('OQ821508|DENV3|CLADE_III|North_America|Cuba|2022-07-28':1.04E-4,'PP709298|DENV3|CLADE_III|North_America|USA|2023-08-05':0.001244)[&label=0]:2.0E-6,'PQ155030|DENV3|CLADE_III|North_America|USA|2024-03-09':0.001453)[&label=84.5]:1.03E-4,'OR654280|DENV3|CLADE_III|North_America|USA|2023-06-23':0.001352)[&label=0]:3.0E-6,('OR771175|DENV3|CLADE_III|North_America|USA|2023-09-08':7.26E-4,'OR821963|DENV3|CLADE_III|North_America|USA|2023-10-16':5.28E-4)[&label=95.2]:4.14E-4)[&label=89.8]:2.08E-4,((((((('OR616499|DENV3|CLADE_III|North_America|Dominican_Republic|2023-08-21':6.4E-4,'OR616484|DENV3|CLADE_III|North_America|Dominican_Republic|2023-08-06':1.07E-4)[&label=76.1]:1.39E-4,'OR616510|DENV3|CLADE_III|North_America|Dominican_Republic|2023-08-15':6.08E-4)[&label=76.9]:2.14E-4,'OR616498|DENV3|CLADE_III|North_America|Dominican_Republic|2023-08-22':5.03E-4)[&label=99.7]:9.95E-4,('OR977066|DENV3|CLADE_III|North_America|USA|2023-07-09':1.03E-4,'PP692454|DENV3|CLADE_III|North_America|USA|2023-11-20':7.25E-4)[&label=0]:2.0E-6)[&label=97.3]:4.14E-4,'PQ155008|DENV3|CLADE_III|North_America|USA|2024-03-12':9.32E-4)[&label=0]:2.0E-6,'OR821956|DENV3|CLADE_III|North_America|USA|2023-10-07':4.14E-4)[&label=99.4]:7.25E-4,('OQ821578|DENV3|CLADE_III|North_America|Cuba|2022-11-18':3.04E-4,'OR150749|DENV3|CLADE_III|North_America|USA|2023-01-06':0.001293)[&label=77.7]:1.6E-4)[&label=0]:3.0E-6)[&label=97.1]:4.14E-4)[&label=0]:2.0E-6,(('PQ527035|DENV3|CLADE_III|North_America|USA|2024-06-18':0.001246,('OQ821518|DENV3|CLADE_III|North_America|Cuba|2022-08-18':1.04E-4,'OQ821615|DENV3|CLADE_III|North_America|USA|2022-08-17':1.0E-6)[&label=74.2]:1.04E-4)[&label=94.2]:5.18E-4,(((('OQ445895|DENV3|CLADE_III|North_America|USA|2022-08-01':0.001702,'OQ445906|DENV3|CLADE_III|North_America|USA|2022-08-03':0.001977)[&label=92.2]:7.97E-4,(((((((((((((((('OQ445896|DENV3|CLADE_III|North_America|USA|2022-07-25':0.001771,'OQ445897|DENV3|CLADE_III|North_America|USA|2022-07-25':0.001756)[&label=59.3]:9.66E-4,('OQ445898|DENV3|CLADE_III|North_America|USA|2022-07-30':0.001009,'OQ445912|DENV3|CLADE_III|North_America|USA|2022-08-09':0.002123)[&label=85]:3.2E-4)[&label=91.2]:9.22E-4,(('OQ445899|DENV3|CLADE_III|North_America|USA|2022-07-28':0.00259,((('OQ445910|DENV3|CLADE_III|North_America|USA|2022-08-08':0.002653,'OQ445933|DENV3|CLADE_III|North_America|USA|2022-10-24':0.003846)[&label=66.2]:0.001024,'OQ445930|DENV3|CLADE_III|North_America|USA|2022-10-10':0.003774)[&label=79.5]:8.32E-4,'OQ445921|DENV3|CLADE_III|North_America|USA|2022-08-28':0.002761)[&label=62.3]:8.68E-4)[&label=75.6]:0.001117,'OQ445927|DENV3|CLADE_III|North_America|USA|2022-09-25':0.00196)[&label=94.2]:0.001354)[&label=90.8]:0.001085,(('OQ445920|DENV3|CLADE_III|North_America|USA|2022-08-18':0.001631,'OQ445924|DENV3|CLADE_III|North_America|USA|2022-09-02':0.00314)[&label=95.5]:9.76E-4,('OQ445934|DENV3|CLADE_III|North_America|USA|2022-10-20':0.001904,'OQ445935|DENV3|CLADE_III|North_America|USA|2022-10-26':0.001878)[&label=92.8]:7.39E-4)[&label=0]:2.0E-6)[&label=94.4]:6.8E-4,'OQ445901|DENV3|CLADE_III|North_America|USA|2022-07-25':0.00256)[&label=68.5]:6.46E-4,'OQ445928|DENV3|CLADE_III|North_America|USA|2022-09-20':0.001637)[&label=97.6]:9.5E-4,'OQ445902|DENV3|CLADE_III|North_America|USA|2022-07-26':0.002162)[&label=16.5]:3.18E-4,'OQ445917|DENV3|CLADE_III|North_America|USA|2022-08-08':0.002156)[&label=0]:3.0E-6,(((('OQ445904|DENV3|CLADE_III|North_America|USA|2022-07-30':0.010118,'OQ445909|DENV3|CLADE_III|North_America|USA|2022-08-08':0.002473)[&label=88.7]:7.56E-4,'OQ445916|DENV3|CLADE_III|North_America|USA|2022-08-10':0.001326)[&label=50.3]:2.76E-4,'OQ445915|DENV3|CLADE_III|North_America|USA|2022-08-10':0.002354)[&label=78]:2.33E-4,'OQ445914|DENV3|CLADE_III|North_America|USA|2022-08-04':0.002691)[&label=75.5]:2.18E-4)[&label=96.2]:6.76E-4,'OQ445932|DENV3|CLADE_III|North_America|USA|2022-10-23':9.31E-4)[&label=93.7]:5.69E-4,'OQ445923|DENV3|CLADE_III|North_America|USA|2022-09-05':0.002379)[&label=81]:2.43E-4,('OQ445905|DENV3|CLADE_III|North_America|USA|2022-08-02':0.002025,'OQ445913|DENV3|CLADE_III|North_America|USA|2022-08-09':0.002417)[&label=96.8]:0.001053)[&label=74.2]:4.92E-4,(('OQ445903|DENV3|CLADE_III|North_America|USA|2022-07-19':0.001724,('OQ445908|DENV3|CLADE_III|North_America|USA|2022-07-27':0.002122,'OQ445926|DENV3|CLADE_III|North_America|USA|2022-09-11':0.001118)[&label=97.6]:9.6E-4)[&label=79.3]:4.62E-4,'OQ445922|DENV3|CLADE_III|North_America|USA|2022-08-29':0.002607)[&label=94.9]:7.16E-4)[&label=72]:1.35E-4,('OQ445918|DENV3|CLADE_III|North_America|USA|2022-08-09':0.001841,'OQ445919|DENV3|CLADE_III|North_America|USA|2022-08-15':0.002059)[&label=97.6]:9.54E-4)[&label=97.8]:9.12E-4,'OQ445929|DENV3|CLADE_III|North_America|USA|2022-09-25':0.001896)[&label=72.9]:4.96E-4,'OQ445925|DENV3|CLADE_III|North_America|USA|2022-09-14':0.002223)[&label=13.6]:2.62E-4)[&label=92.8]:8.57E-4,'OQ445911|DENV3|CLADE_III|North_America|USA|2022-08-06':0.001398)[&label=100]:0.003254,((((((((((((('OQ445907|DENV3|CLADE_III|North_America|USA|2022-08-03':0.001558,('OQ445941|DENV3|CLADE_III|North_America|USA|2022-07-21':2.16E-4,'OQ445949|DENV3|CLADE_III|North_America|USA|2022-07-15':1.0E-6)[&label=90.3]:3.22E-4)[&label=0]:3.0E-6,(('OQ445936|DENV3|CLADE_III|North_America|USA|2022-07-26':9.8E-5,'OQ445945|DENV3|CLADE_III|North_America|USA|2022-07-17':3.29E-4)[&label=0]:1.0E-5,'OQ445958|DENV3|CLADE_III|North_America|USA|2022-06-28':4.3E-4)[&label=0]:2.0E-6)[&label=0]:1.0E-6,('OQ445950|DENV3|CLADE_III|North_America|USA|2022-07-09':2.16E-4,'OQ445951|DENV3|CLADE_III|North_America|USA|2022-07-09':1.08E-4)[&label=80.2]:1.07E-4)[&label=0]:1.0E-6,('OQ445946|DENV3|CLADE_III|North_America|USA|2022-08-09':0.001406,'OQ445948|DENV3|CLADE_III|North_America|USA|2022-07-29':1.08E-4)[&label=76.8]:1.07E-4)[&label=0]:3.0E-6,'OQ445957|DENV3|CLADE_III|North_America|USA|2022-06-25':3.23E-4)[&label=89.7]:3.57E-4,'OQ445960|DENV3|CLADE_III|North_America|USA|2022-06-21':2.16E-4)[&label=60.5]:1.76E-4,'OQ445942|DENV3|CLADE_III|North_America|USA|2022-07-22':8.72E-4)[&label=0]:3.0E-6,'OQ445959|DENV3|CLADE_III|North_America|USA|2022-06-29':4.31E-4)[&label=0]:3.0E-6,'OQ445961|DENV3|CLADE_III|North_America|USA|2022-05-22':2.16E-4)[&label=0]:1.0E-6,'OQ445954|DENV3|CLADE_III|North_America|USA|2022-07-08':5.38E-4)[&label=89.9]:2.16E-4,((('OQ445938|DENV3|CLADE_III|North_America|USA|2022-07-21':7.54E-4,'OQ445939|DENV3|CLADE_III|North_America|USA|2022-07-22':2.16E-4)[&label=92.3]:3.23E-4,('OQ445952|DENV3|CLADE_III|North_America|USA|2022-07-10':1.07E-4,'OQ445953|DENV3|CLADE_III|North_America|USA|2022-07-13':1.07E-4)[&label=86.2]:2.16E-4)[&label=96.3]:4.31E-4,'OQ445943|DENV3|CLADE_III|North_America|USA|2022-07-19':8.61E-4)[&label=0]:2.0E-6)[&label=0]:3.0E-6,('OQ445937|DENV3|CLADE_III|North_America|USA|2022-07-22':6.45E-4,('OQ445947|DENV3|CLADE_III|North_America|USA|2022-08-05':1.08E-4,'OQ445955|DENV3|CLADE_III|North_America|USA|2022-07-09':5.38E-4)[&label=78.4]:1.07E-4)[&label=0]:2.0E-6)[&label=0]:3.0E-6,('OQ445940|DENV3|CLADE_III|North_America|USA|2022-07-09':7.54E-4,(('OQ445944|DENV3|CLADE_III|North_America|USA|2022-07-22':5.39E-4,'OQ445956|DENV3|CLADE_III|North_America|USA|2022-07-06':0.001077)[&label=0]:3.0E-6,'OQ445962|DENV3|CLADE_III|North_America|USA|2022-06-28':3.27E-4)[&label=94.9]:4.31E-4)[&label=75.9]:1.07E-4)[&label=74]:1.09E-4)[&label=99.5]:0.001089)[&label=0]:2.0E-6)[&label=0]:2.0E-6,((((('OQ821548|DENV3|CLADE_III|North_America|Cuba|2022-09-21':4.89E-4,(('OR654266|DENV3|CLADE_III|North_America|USA|2023-01-29':0.001142,('OR771127|DENV3|CLADE_III|North_America|USA|2023-07-11':7.26E-4,'OR771145|DENV3|CLADE_III|North_America|USA|2023-08-07':2.09E-4)[&label=98.1]:6.23E-4)[&label=0]:3.0E-6,'OQ821614|DENV3|CLADE_III|North_America|USA|2022-08-11':2.0E-6)[&label=82]:2.05E-4)[&label=0]:2.0E-6,((('OR771151|DENV3|CLADE_III|North_America|USA|2023-08-11':3.13E-4,'OR771187|DENV3|CLADE_III|North_America|USA|2023-09-14':3.18E-4)[&label=99.6]:0.001042,'OQ821511|DENV3|CLADE_III|North_America|Cuba|2022-08-09':1.13E-4)[&label=96.2]:4.17E-4,('OQ821506|DENV3|CLADE_III|North_America|Cuba|2022-07-23':1.04E-4,'OQ821515|DENV3|CLADE_III|North_America|Cuba|2022-08-14':2.13E-4)[&label=90.4]:2.08E-4)[&label=0]:3.0E-6)[&label=0]:2.0E-6,('PP692472|DENV3|CLADE_III|North_America|USA|2023-12-31':0.001041,'PQ340824|DENV3|CLADE_III|North_America|USA|2024-07-07':5.16E-4)[&label=99.4]:0.001041)[&label=82.8]:1.03E-4,((((('OQ821509|DENV3|CLADE_III|North_America|Cuba|2022-08-05':2.08E-4,(('OR771136|DENV3|CLADE_III|North_America|USA|2023-07-27':4.14E-4,((('OR821933|DENV3|CLADE_III|North_America|USA|2023-07-19':1.03E-4,'OR771166|DENV3|CLADE_III|North_America|USA|2023-08-31':2.08E-4)[&label=0]:3.0E-6,'OR654279|DENV3|CLADE_III|North_America|USA|2023-06-23':1.04E-4)[&label=84]:1.03E-4,'OR771178|DENV3|CLADE_III|North_America|USA|2023-09-11':3.11E-4)[&label=0]:3.0E-6)[&label=99.8]:8.29E-4,(('OR771139|DENV3|CLADE_III|North_America|USA|2023-08-07':2.05E-4,('PQ527045|DENV3|CLADE_III|North_America|USA|2024-08-13':1.03E-4,'PQ340848|DENV3|CLADE_III|North_America|USA|2024-08-19':3.12E-4)[&label=99.7]:0.001042)[&label=98.6]:7.33E-4,'OR771123|DENV3|CLADE_III|North_America|USA|2023-07-04':0.001773)[&label=74.7]:9.9E-5)[&label=0]:2.0E-6)[&label=83.8]:1.03E-4,'PQ207070|DENV3|CLADE_III|North_America|USA|2023-10-08':0.001175)[&label=0]:3.0E-6,'PQ207071|DENV3|CLADE_III|North_America|USA|2024-06-04':0.001982)[&label=0]:8.9E-5,'OQ821553|DENV3|CLADE_III|North_America|Cuba|2022-09-23':5.16E-4)[&label=0]:1.1E-5,'OR977095|DENV3|CLADE_III|North_America|USA|2023-11-11':0.001873)[&label=96.4]:4.18E-4)[&label=0]:3.0E-6,((((((('PP709319|DENV3|CLADE_III|North_America|USA|2023-11-14':3.11E-4,'PP708037|DENV3|CLADE_III|North_America|USA|2024-01-19':5.25E-4)[&label=0]:3.0E-6,('PQ340830|DENV3|CLADE_III|North_America|USA|2024-07-22':3.11E-4,'PQ207073|DENV3|CLADE_III|North_America|USA|2024-07-03':2.08E-4)[&label=99.7]:8.3E-4)[&label=99.5]:7.25E-4,'OQ821558|DENV3|CLADE_III|North_America|Cuba|2022-09-26':2.08E-4)[&label=0]:2.0E-6,((('OR771154|DENV3|CLADE_III|North_America|USA|2023-08-17':4.15E-4,('PQ340836|DENV3|CLADE_III|North_America|USA|2024-07-29':3.11E-4,'PP708041|DENV3|CLADE_III|North_America|USA|2024-02-04':1.0E-6)[&label=95.3]:4.16E-4)[&label=99.7]:0.001136,'OQ821535|DENV3|CLADE_III|North_America|Cuba|2022-09-01':4.69E-4)[&label=41.2]:1.12E-4,'OR162312|DENV3|CLADE_III|North_America|USA|2022-12-02':0.00105)[&label=0]:3.0E-6)[&label=0]:2.0E-6,('OQ821550|DENV3|CLADE_III|North_America|Cuba|2022-09-22':1.04E-4,'OQ821593|DENV3|CLADE_III|North_America|Cuba|2022-12-16':7.33E-4)[&label=88.4]:2.1E-4)[&label=0]:3.0E-6,'OQ821513|DENV3|CLADE_III|North_America|Cuba|2022-08-12':2.27E-4)[&label=88.3]:2.06E-4,((('OQ821555|DENV3|CLADE_III|North_America|Cuba|2022-09-25':5.22E-4,'OQ919692|DENV3|CLADE_III|North_America|Cuba|2022-12-04':7.61E-4)[&label=0]:3.0E-6,'OQ821570|DENV3|CLADE_III|North_America|Cuba|2022-10-30':6.23E-4)[&label=0]:2.0E-6,('OR821931|DENV3|CLADE_III|North_America|USA|2023-07-12':1.0E-6,'OR771131|DENV3|CLADE_III|North_America|USA|2023-07-26':1.0E-6)[&label=99.9]:0.00114)[&label=98.7]:6.21E-4)[&label=0]:2.0E-6)[&label=0]:1.0E-6)[&label=0]:3.0E-6)[&label=0]:2.0E-6,(((((('OQ821546|DENV3|CLADE_III|North_America|Cuba|2022-09-17':3.58E-4,'PQ155049|DENV3|CLADE_III|North_America|USA|2024-05-25':0.002485)[&label=84.8]:2.23E-4,((((('OR771150|DENV3|CLADE_III|North_America|USA|2023-08-09':7.26E-4,'OR771141|DENV3|CLADE_III|North_America|USA|2023-08-03':6.23E-4)[&label=95.5]:5.18E-4,('PQ527040|DENV3|CLADE_III|North_America|USA|2024-08-13':0.00198,'PP708031|DENV3|CLADE_III|North_America|USA|2024-01-09':7.28E-4)[&label=95.7]:5.16E-4)[&label=0]:2.0E-6,(('OR771144|DENV3|CLADE_III|North_America|USA|2023-08-04':1.0E-6,('PP709296|DENV3|CLADE_III|North_America|USA|2023-07-24':1.0E-6,'PP709295|DENV3|CLADE_III|North_America|USA|2023-07-30':1.0E-6)[&label=0]:2.0E-6)[&label=98.7]:6.22E-4,('OR821938|DENV3|CLADE_III|North_America|USA|2023-09-23':0.001049,(('OR771170|DENV3|CLADE_III|North_America|USA|2023-09-05':3.11E-4,'PQ154998|DENV3|CLADE_III|North_America|USA|2023-10-09':0.001349)[&label=0]:2.0E-6,'PP692462|DENV3|CLADE_III|North_America|USA|2023-12-05':6.21E-4)[&label=93.3]:3.12E-4)[&label=75.4]:1.02E-4)[&label=0]:3.0E-6)[&label=0]:3.0E-6,'PQ154997|DENV3|CLADE_III|North_America|USA|2023-10-03':0.001037)[&label=93.2]:3.1E-4,('OQ821565|DENV3|CLADE_III|North_America|Cuba|2022-10-14':2.16E-4,'OQ821567|DENV3|CLADE_III|North_America|Cuba|2022-10-19':4.78E-4)[&label=87.9]:2.15E-4)[&label=0]:2.0E-6)[&label=0]:2.0E-6,(('OR654274|DENV3|CLADE_III|North_America|USA|2023-05-28':0.001037,('OR654283|DENV3|CLADE_III|North_America|USA|2023-07-02':4.18E-4,((('OR654278|DENV3|CLADE_III|North_America|USA|2023-06-18':2.07E-4,'OR771186|DENV3|CLADE_III|North_America|USA|2023-09-21':6.22E-4)[&label=74.5]:1.04E-4,('OR977069|DENV3|CLADE_III|North_America|USA|2023-07-21':3.0E-6,'OR771164|DENV3|CLADE_III|North_America|USA|2023-08-28':1.04E-4)[&label=94.3]:3.11E-4)[&label=77.5]:1.04E-4,((('OR821937|DENV3|CLADE_III|North_America|USA|2023-09-24':3.11E-4,'OR771162|DENV3|CLADE_III|North_America|USA|2023-08-31':4.15E-4)[&label=87.4]:2.07E-4,'OR977067|DENV3|CLADE_III|North_America|USA|2023-07-04':4.15E-4)[&label=76.4]:1.03E-4,'OR771132|DENV3|CLADE_III|North_America|USA|2023-07-26':3.11E-4)[&label=76.3]:1.03E-4)[&label=93.4]:3.11E-4)[&label=95.4]:4.15E-4)[&label=74.9]:1.03E-4,('OR150751|DENV3|CLADE_III|North_America|USA|2023-01-09':4.86E-4,'OR771129|DENV3|CLADE_III|North_America|USA|2023-07-13':0.001273)[&label=84.1]:2.4E-4)[&label=0]:3.0E-6)[&label=0]:3.0E-6,((((((((('OR616483|DENV3|CLADE_III|North_America|Dominican_Republic|2023-08-15':2.0E-6,'OR616491|DENV3|CLADE_III|North_America|Dominican_Republic|2023-08-15':1.07E-4)[&label=99.8]:0.001174,((((('OR616485|DENV3|CLADE_III|North_America|Dominican_Republic|2023-08-06':2.13E-4,('OR616486|DENV3|CLADE_III|North_America|Dominican_Republic|2023-08-09':4.28E-4,('OR616522|DENV3|CLADE_III|North_America|Dominican_Republic|2023-08-28':4.29E-4,'OR616521|DENV3|CLADE_III|North_America|Dominican_Republic|2023-08-27':6.4E-4)[&label=74.3]:2.13E-4)[&label=0]:3.0E-6)[&label=97.2]:4.27E-4,('OR616519|DENV3|CLADE_III|North_America|Dominican_Republic|2023-08-24':1.07E-4,'OR616520|DENV3|CLADE_III|North_America|Dominican_Republic|2023-08-27':2.0E-6)[&label=100]:0.001175)[&label=0]:2.0E-6,(('OR616492|DENV3|CLADE_III|North_America|Dominican_Republic|2023-08-15':5.35E-4,(('OR616493|DENV3|CLADE_III|North_America|Dominican_Republic|2023-08-16':1.07E-4,'OR616518|DENV3|CLADE_III|North_America|Dominican_Republic|2023-08-28':5.33E-4)[&label=77.1]:1.07E-4,'OR616500|DENV3|CLADE_III|North_America|Dominican_Republic|2023-08-20':1.07E-4)[&label=87.4]:2.13E-4)[&label=80.4]:2.13E-4,'OR616501|DENV3|CLADE_III|North_America|Dominican_Republic|2023-08-19':0.001068)[&label=0]:2.0E-6)[&label=0]:2.0E-6,('OR616530|DENV3|CLADE_III|North_America|Dominican_Republic|2023-07-02':1.13E-4,('OR616531|DENV3|CLADE_III|North_America|Dominican_Republic|2023-07-17':2.21E-4,'OR616534|DENV3|CLADE_III|North_America|Dominican_Republic|2023-07-16':5.26E-4)[&label=21.2]:1.06E-4)[&label=96.6]:5.21E-4)[&label=72.7]:1.04E-4,'OR616535|DENV3|CLADE_III|North_America|Dominican_Republic|2023-07-17':3.21E-4)[&label=42.5]:1.06E-4)[&label=0]:3.0E-6,('OR616502|DENV3|CLADE_III|North_America|Dominican_Republic|2023-08-21':1.07E-4,'OR616503|DENV3|CLADE_III|North_America|Dominican_Republic|2023-05-21':1.07E-4)[&label=99.9]:0.001177)[&label=79.8]:1.06E-4,(((((('OR616488|DENV3|CLADE_III|North_America|Dominican_Republic|2023-08-14':4.25E-4,'OR616487|DENV3|CLADE_III|North_America|Dominican_Republic|2023-08-14':3.0E-6)[&label=34.4]:2.13E-4,'OR616496|DENV3|CLADE_III|North_America|Dominican_Republic|2023-08-21':4.27E-4)[&label=99.1]:6.42E-4,'OR616525|DENV3|CLADE_III|North_America|Dominican_Republic|2023-08-30':4.27E-4)[&label=0]:2.0E-6,('OR616506|DENV3|CLADE_III|North_America|Dominican_Republic|2023-08-21':6.42E-4,(('OR616516|DENV3|CLADE_III|North_America|Dominican_Republic|2023-08-29':3.24E-4,'OR616504|DENV3|CLADE_III|North_America|Dominican_Republic|2023-08-17':0.001068)[&label=76.6]:2.14E-4,'OR616524|DENV3|CLADE_III|North_America|Dominican_Republic|2023-08-22':8.52E-4)[&label=76.1]:1.09E-4)[&label=76.7]:1.07E-4)[&label=99.9]:9.61E-4,(('OR616512|DENV3|CLADE_III|North_America|Dominican_Republic|2023-08-27':6.43E-4,'OR616505|DENV3|CLADE_III|North_America|Dominican_Republic|2023-08-24':5.36E-4)[&label=74.2]:1.07E-4,((('OR616489|DENV3|CLADE_III|North_America|Dominican_Republic|2023-08-15':1.93E-4,'OR616490|DENV3|CLADE_III|North_America|Dominican_Republic|2023-08-17':3.42E-4)[&label=7.5]:1.07E-4,'OR616497|DENV3|CLADE_III|North_America|Dominican_Republic|2023-08-22':8.15E-4)[&label=76.6]:1.46E-4,('OR616509|DENV3|CLADE_III|North_America|Dominican_Republic|2023-08-25':5.34E-4,'OR616523|DENV3|CLADE_III|North_America|Dominican_Republic|2023-08-28':1.07E-4)[&label=38]:1.07E-4)[&label=0]:3.0E-6)[&label=97.2]:4.27E-4)[&label=0]:3.0E-6,(('OR616507|DENV3|CLADE_III|North_America|Dominican_Republic|2023-08-25':3.2E-4,('OR616537|DENV3|CLADE_III|North_America|Dominican_Republic|2023-07-27':1.06E-4,'OR616529|DENV3|CLADE_III|North_America|Dominican_Republic|2023-08-29':3.2E-4)[&label=95.7]:4.28E-4)[&label=0]:3.0E-6,('OR616508|DENV3|CLADE_III|North_America|Dominican_Republic|2023-08-25':6.41E-4,'OR616536|DENV3|CLADE_III|North_America|Dominican_Republic|2023-07-21':6.42E-4)[&label=77]:1.06E-4)[&label=0]:1.0E-6)[&label=0]:2.0E-6)[&label=76.8]:1.06E-4,('OR616532|DENV3|CLADE_III|North_America|Dominican_Republic|2023-07-19':1.07E-4,'OR616533|DENV3|CLADE_III|North_America|Dominican_Republic|2023-07-14':2.13E-4)[&label=93]:3.21E-4)[&label=99.8]:8.45E-4,('PP692467|DENV3|CLADE_III|North_America|USA|2023-12-19':8.3E-4,('PQ340821|DENV3|CLADE_III|North_America|USA|2024-06-19':0.001453,('OR771156|DENV3|CLADE_III|North_America|USA|2023-09-01':1.0E-6,'PP692450|DENV3|CLADE_III|North_America|USA|2023-11-29':5.19E-4)[&label=0]:3.0E-6)[&label=75.3]:1.02E-4)[&label=96.7]:4.16E-4)[&label=0]:2.0E-6,(('PQ340817|DENV3|CLADE_III|North_America|USA|2024-06-22':5.19E-4,'PQ155040|DENV3|CLADE_III|North_America|USA|2024-04-13':3.1E-4)[&label=99.7]:0.001143,((((('OR771184|DENV3|CLADE_III|North_America|USA|2023-09-11':1.03E-4,'PQ207072|DENV3|CLADE_III|North_America|USA|2024-06-24':3.11E-4)[&label=0]:1.0E-6,'PQ340837|DENV3|CLADE_III|North_America|USA|2024-08-05':9.43E-4)[&label=77.1]:1.03E-4,'PP692453|DENV3|CLADE_III|North_America|USA|2023-11-16':5.18E-4)[&label=94.9]:3.11E-4,'PQ155054|DENV3|CLADE_III|North_America|USA|2024-06-06':0.001245)[&label=0]:2.0E-6,'PP692459|DENV3|CLADE_III|North_America|USA|2023-12-02':8.29E-4)[&label=94]:3.11E-4)[&label=0]:3.0E-6)[&label=0]:3.0E-6,'PP709304|DENV3|CLADE_III|North_America|USA|2023-08-30':8.29E-4)[&label=98.3]:5.18E-4,(('OR654267|DENV3|CLADE_III|North_America|USA|2023-01-31':0.00116,'PQ155024|DENV3|CLADE_III|North_America|USA|2024-02-27':0.002495)[&label=85.4]:2.15E-4,(('PQ129528|DENV3|CLADE_III|North_America|USA|2024-06-01':5.2E-4,'PQ248581|DENV3|CLADE_III|North_America|USA|2024-08-02':9.32E-4)[&label=84]:2.17E-4,'PQ457108|DENV3|CLADE_III|North_America|USA|2024-09-19':0.001251)[&label=98.3]:6.62E-4)[&label=86.1]:2.07E-4)[&label=75.8]:1.04E-4)[&label=0]:2.0E-6,((('OQ821616|DENV3|CLADE_III|North_America|USA|2022-10-04':1.0E-6,(('OQ821620|DENV3|CLADE_III|North_America|USA|2022-11-21':1.0E-6,('OQ821618|DENV3|CLADE_III|North_America|USA|2022-10-15':1.0E-6,('OQ821619|DENV3|CLADE_III|North_America|USA|2022-11-17':1.0E-6,'OQ919689|DENV3|CLADE_III|North_America|USA|2022-09-22':1.47E-4)[&label=0]:2.0E-6)[&label=0]:2.0E-6)[&label=0]:3.0E-6,'OQ821621|DENV3|CLADE_III|North_America|USA|2022-11-28':2.24E-4)[&label=0]:1.0E-6)[&label=97]:6.42E-4,('OQ821572|DENV3|CLADE_III|North_America|Cuba|2022-11-03':7.19E-4,'PQ340818|DENV3|CLADE_III|North_America|USA|2024-07-02':0.001498)[&label=86.4]:2.69E-4)[&label=74.4]:1.03E-4,(('PP709312|DENV3|CLADE_III|North_America|USA|2022-11-25':6.23E-4,'OR150754|DENV3|CLADE_III|North_America|USA|2023-01-08':9.34E-4)[&label=90.2]:3.11E-4,'PP709299|DENV3|CLADE_III|North_America|USA|2023-08-08':0.00135)[&label=77.3]:1.03E-4)[&label=88.9]:2.07E-4)[&label=78.8]:1.04E-4,((('OQ821584|DENV3|CLADE_III|North_America|Cuba|2022-11-30':6.17E-4,('OQ821539|DENV3|CLADE_III|North_America|Cuba|2022-09-07':4.15E-4,((((('OR616517|DENV3|CLADE_III|North_America|Dominican_Republic|2023-08-25':5.34E-4,'OR616495|DENV3|CLADE_III|North_America|Dominican_Republic|2023-08-29':5.34E-4)[&label=0]:1.0E-6,((((('OR616526|DENV3|CLADE_III|North_America|Dominican_Republic|2023-08-30':9.64E-4,'OR616528|DENV3|CLADE_III|North_America|Dominican_Republic|2023-08-12':5.36E-4)[&label=75]:1.08E-4,'OR616513|DENV3|CLADE_III|North_America|Dominican_Republic|2023-08-22':6.42E-4)[&label=41.5]:1.07E-4,'OR616514|DENV3|CLADE_III|North_America|Dominican_Republic|2023-08-27':9.63E-4)[&label=75]:1.09E-4,'OR616515|DENV3|CLADE_III|North_America|Dominican_Republic|2023-08-26':7.49E-4)[&label=0]:1.0E-6,'OR616494|DENV3|CLADE_III|North_America|Dominican_Republic|2023-08-24':7.49E-4)[&label=0]:1.0E-6)[&label=0]:1.0E-6,('OR616527|DENV3|CLADE_III|North_America|Dominican_Republic|2023-08-30':2.13E-4,'OR616538|DENV3|CLADE_III|North_America|Dominican_Republic|2023-08-03':7.48E-4)[&label=0]:1.0E-6)[&label=0]:3.0E-6,'OR616511|DENV3|CLADE_III|North_America|Dominican_Republic|2023-08-26':4.28E-4)[&label=99.8]:9.64E-4,('OR771198|DENV3|CLADE_III|North_America|USA|2023-10-02':6.24E-4,('PQ155004|DENV3|CLADE_III|North_America|USA|2023-12-27':0.001352,'PQ154992|DENV3|CLADE_III|North_America|USA|2023-09-18':4.17E-4)[&label=74.7]:1.01E-4)[&label=72.4]:1.02E-4)[&label=97.4]:5.2E-4)[&label=83.3]:2.06E-4)[&label=0]:1.0E-6,(('PP708029|DENV3|CLADE_III|North_America|USA|2024-01-02':2.1E-4,'PQ155029|DENV3|CLADE_III|North_America|USA|2024-03-13':8.32E-4)[&label=99.8]:0.001043,'OR771174|DENV3|CLADE_III|North_America|USA|2023-09-15':0.001353)[&label=86.7]:2.05E-4)[&label=0]:2.0E-6,(((((('OQ821520|DENV3|CLADE_III|North_America|Cuba|2022-08-18':6.23E-4,'OQ821519|DENV3|CLADE_III|North_America|Cuba|2022-08-18':3.0E-6)[&label=0]:2.0E-6,'OQ821529|DENV3|CLADE_III|North_America|Cuba|2022-08-24':1.07E-4)[&label=0]:3.0E-6,'OQ821613|DENV3|CLADE_III|North_America|USA|2022-08-08':3.39E-4)[&label=82.2]:3.07E-4,'PP692464|DENV3|CLADE_III|North_America|USA|2023-12-07':0.001662)[&label=0]:2.0E-6,('PQ527039|DENV3|CLADE_III|North_America|USA|2024-07-31':2.07E-4,'PQ207078|DENV3|CLADE_III|North_America|USA|2024-06-29':1.0E-6)[&label=99.9]:0.001141)[&label=90.8]:2.07E-4,(('OR771115|DENV3|CLADE_III|North_America|USA|2023-03-06':4.15E-4,'OR150752|DENV3|CLADE_III|North_America|USA|2023-01-11':4.17E-4)[&label=0]:1.0E-6,((('OR771160|DENV3|CLADE_III|North_America|USA|2023-08-06':4.16E-4,'PQ340832|DENV3|CLADE_III|North_America|USA|2024-07-18':7.26E-4)[&label=98.1]:6.23E-4,'OQ821547|DENV3|CLADE_III|North_America|Cuba|2022-09-17':3.18E-4)[&label=75.7]:1.03E-4,(((('PQ340840|DENV3|CLADE_III|North_America|USA|2024-08-05':0.00135,'PQ155009|DENV3|CLADE_III|North_America|USA|2024-03-13':6.22E-4)[&label=72.4]:1.03E-4,('PQ527043|DENV3|CLADE_III|North_America|USA|2024-08-04':0.001037,'PQ340820|DENV3|CLADE_III|North_America|USA|2024-07-17':0.001557)[&label=0]:3.0E-6)[&label=87]:2.06E-4,'OR977068|DENV3|CLADE_III|North_America|USA|2023-07-14':3.11E-4)[&label=100]:0.00135,'OQ821541|DENV3|CLADE_III|North_America|Cuba|2022-09-12':1.25E-4)[&label=0]:2.0E-6)[&label=0]:3.0E-6)[&label=78.8]:1.03E-4)[&label=91]:2.07E-4)[&label=98.4]:5.18E-4)[&label=79.7]:1.03E-4)[&label=90.7]:2.07E-4,((('OQ821512|DENV3|CLADE_III|North_America|Cuba|2022-08-10':5.44E-4,'OQ821526|DENV3|CLADE_III|North_America|Cuba|2022-08-23':3.0E-6)[&label=96.8]:5.36E-4,('OQ821597|DENV3|CLADE_III|North_America|Cuba|2022-12-21':7.61E-4,'OR771130|DENV3|CLADE_III|North_America|USA|2023-07-03':6.67E-4)[&label=77.6]:2.66E-4)[&label=0]:3.0E-6,('OR771121|DENV3|CLADE_III|North_America|USA|2023-03-29':0.00104,'OR771114|DENV3|CLADE_III|North_America|USA|2023-02-21':0.001249)[&label=59.5]:2.05E-4)[&label=0]:3.0E-6)[&label=0]:2.0E-6,((((((((('OQ821533|DENV3|CLADE_III|North_America|Cuba|2022-08-31':1.04E-4,'OQ821534|DENV3|CLADE_III|North_America|Cuba|2022-08-31':1.13E-4)[&label=89.2]:2.08E-4,'OR150755|DENV3|CLADE_III|North_America|USA|2023-01-08':8.29E-4)[&label=0]:2.0E-6,(((('PQ340846|DENV3|CLADE_III|North_America|USA|2024-08-15':0.001039,'PQ527044|DENV3|CLADE_III|North_America|USA|2024-08-08':0.00156)[&label=94.7]:4.14E-4,'OQ706228|DENV3|CLADE_III|South_America|Brazil|2023-01-03':2.08E-4)[&label=75.8]:1.02E-4,'PQ155027|DENV3|CLADE_III|North_America|USA|2024-03-10':8.31E-4)[&label=98.1]:6.23E-4,(('OR977063|DENV3|CLADE_III|North_America|USA|2023-05-09':1.04E-4,'PQ207069|DENV3|CLADE_III|North_America|USA|2024-06-05':0.001245)[&label=76.2]:1.04E-4,('PP709317|DENV3|CLADE_III|North_America|USA|2023-11-09':3.11E-4,'OR821965|DENV3|CLADE_III|North_America|USA|2023-10-15':6.21E-4)[&label=76.3]:1.04E-4)[&label=99]:6.21E-4)[&label=0]:2.0E-6)[&label=0]:3.0E-6,(((((((((('OR771195|DENV3|CLADE_III|North_America|USA|2023-09-26':1.03E-4,'OR771177|DENV3|CLADE_III|North_America|USA|2023-09-06':4.28E-4)[&label=0]:1.0E-6,'OR771158|DENV3|CLADE_III|North_America|USA|2023-08-22':1.03E-4)[&label=0]:1.0E-6,(((('OR771171|DENV3|CLADE_III|North_America|USA|2023-09-04':3.11E-4,'OR821958|DENV3|CLADE_III|North_America|USA|2023-10-10':1.03E-4)[&label=0]:3.0E-6,('OR821941|DENV3|CLADE_III|North_America|USA|2023-09-26':2.15E-4,('OR821964|DENV3|CLADE_III|North_America|USA|2023-10-14':3.11E-4,'OR821940|DENV3|CLADE_III|North_America|USA|2023-09-19':1.03E-4)[&label=87.3]:2.08E-4)[&label=0]:2.0E-6)[&label=0]:1.0E-6,(((('OR771167|DENV3|CLADE_III|North_America|USA|2023-08-31':1.03E-4,('OR771199|DENV3|CLADE_III|North_America|USA|2023-10-03':1.0E-6,'OR771190|DENV3|CLADE_III|North_America|USA|2023-09-29':2.08E-4)[&label=88.2]:1.03E-4)[&label=0]:3.0E-6,'OR771191|DENV3|CLADE_III|North_America|USA|2023-09-30':6.21E-4)[&label=85.2]:1.03E-4,'OR771182|DENV3|CLADE_III|North_America|USA|2023-09-20':1.03E-4)[&label=0]:2.0E-6,((('OR977077|DENV3|CLADE_III|North_America|USA|2023-10-22':1.0E-6,('OR977072|DENV3|CLADE_III|North_America|USA|2023-10-13':1.04E-4,'OR977086|DENV3|CLADE_III|North_America|USA|2023-11-01':1.03E-4)[&label=0]:3.0E-6)[&label=0]:1.0E-6,'OR821949|DENV3|CLADE_III|North_America|USA|2023-10-06':1.0E-6)[&label=81]:1.03E-4,'OR821952|DENV3|CLADE_III|North_America|USA|2023-10-05':2.08E-4)[&label=79.4]:1.03E-4)[&label=0]:3.0E-6)[&label=0]:1.0E-6,'OR821942|DENV3|CLADE_III|North_America|USA|2023-09-27':1.0E-6)[&label=0]:1.0E-6)[&label=0]:1.0E-6,'OR821948|DENV3|CLADE_III|North_America|USA|2023-09-30':1.0E-6)[&label=0]:1.0E-6,((('OR771180|DENV3|CLADE_III|North_America|USA|2023-09-11':2.0E-6,'OR821951|DENV3|CLADE_III|North_America|USA|2023-10-07':2.08E-4)[&label=85.1]:1.03E-4,('OR821955|DENV3|CLADE_III|North_America|USA|2023-10-09':2.0E-6,'OR977076|DENV3|CLADE_III|North_America|USA|2023-10-17':1.03E-4)[&label=88.4]:1.03E-4)[&label=0]:2.0E-6,('OR821945|DENV3|CLADE_III|North_America|USA|2023-09-28':1.04E-4,'PP708038|DENV3|CLADE_III|North_America|USA|2024-01-20':1.03E-4)[&label=80.3]:1.03E-4)[&label=0]:3.0E-6)[&label=0]:1.0E-6,('OR821950|DENV3|CLADE_III|North_America|USA|2023-10-02':2.09E-4,'OR977099|DENV3|CLADE_III|North_America|USA|2023-11-19':3.11E-4)[&label=0]:3.0E-6)[&label=89.4]:2.08E-4,'OR977089|DENV3|CLADE_III|North_America|USA|2023-11-09':6.21E-4)[&label=73.5]:1.03E-4,'PQ527047|DENV3|CLADE_III|North_America|USA|2024-08-09':0.001454)[&label=98.3]:6.24E-4,(('PP692460|DENV3|CLADE_III|North_America|USA|2023-12-02':3.11E-4,'OR821960|DENV3|CLADE_III|North_America|USA|2023-10-11':2.08E-4)[&label=0]:2.0E-6,'PQ340823|DENV3|CLADE_III|North_America|USA|2024-06-29':6.21E-4)[&label=95.1]:3.11E-4)[&label=74]:1.03E-4,((('PQ155031|DENV3|CLADE_III|North_America|USA|2024-03-15':5.19E-4,'OR977084|DENV3|CLADE_III|North_America|USA|2023-10-27':5.19E-4)[&label=96.2]:5.19E-4,'OR977090|DENV3|CLADE_III|North_America|USA|2023-11-01':8.31E-4)[&label=99.2]:8.31E-4,'OR771124|DENV3|CLADE_III|North_America|USA|2023-07-09':7.25E-4)[&label=0]:3.0E-6)[&label=83.4]:1.03E-4)[&label=0]:3.0E-6,('OQ821554|DENV3|CLADE_III|North_America|Cuba|2022-09-25':4.18E-4,('PQ155037|DENV3|CLADE_III|North_America|USA|2024-04-07':6.22E-4,'PQ155026|DENV3|CLADE_III|North_America|USA|2024-03-06':6.23E-4)[&label=99.8]:0.001146)[&label=75.3]:1.03E-4)[&label=76.6]:1.03E-4,(('PQ155038|DENV3|CLADE_III|North_America|USA|2024-04-06':0.00125,'PP692461|DENV3|CLADE_III|North_America|USA|2023-12-12':0.001251)[&label=93.7]:4.11E-4,(('OQ445900|DENV3|CLADE_III|North_America|USA|2022-09-13':4.44E-4,'OQ836207|DENV3|CLADE_III|North_America|USA|2022-09-02':1.0E-6)[&label=0]:2.0E-6,'OQ836206|DENV3|CLADE_III|North_America|USA|2022-08-20':1.0E-6)[&label=89.6]:2.54E-4)[&label=75.7]:1.04E-4)[&label=89.4]:2.07E-4,('PP692471|DENV3|CLADE_III|North_America|USA|2023-12-30':5.18E-4,'PQ340819|DENV3|CLADE_III|North_America|USA|2024-07-09':0.001353)[&label=99.7]:0.001249)[&label=0]:3.0E-6,(((('PQ527041|DENV3|CLADE_III|North_America|USA|2024-04-26':0.001557,'PP709326|DENV3|CLADE_III|North_America|USA|2023-12-02':9.32E-4)[&label=0]:2.0E-6,('OR771111|DENV3|CLADE_III|North_America|USA|2023-01-25':4.15E-4,'OR150744|DENV3|CLADE_III|North_America|USA|2022-12-19':4.15E-4)[&label=94.5]:3.11E-4)[&label=96.9]:4.15E-4,('OQ706226|DENV3|CLADE_III|South_America|Brazil|2023-03-04':2.08E-4,'OQ706227|DENV3|CLADE_III|South_America|Brazil|2023-01-22':3.12E-4)[&label=89.2]:2.08E-4)[&label=0]:3.0E-6,(('OR150747|DENV3|CLADE_III|North_America|USA|2022-12-23':3.67E-4,'OQ821623|DENV3|CLADE_III|North_America|USA|2022-12-23':2.0E-6)[&label=99.7]:9.81E-4,(('OR771155|DENV3|CLADE_III|North_America|USA|2023-08-20':4.15E-4,'OR771163|DENV3|CLADE_III|North_America|USA|2023-08-29':4.15E-4)[&label=97.1]:5.19E-4,'OR771157|DENV3|CLADE_III|North_America|USA|2023-08-22':7.26E-4)[&label=72.7]:1.03E-4)[&label=76.4]:1.03E-4)[&label=85]:1.03E-4)[&label=81.4]:1.03E-4,('OQ821599|DENV3|CLADE_III|North_America|Cuba|2022-12-22':1.0E-6,'OR150745|DENV3|CLADE_III|North_America|USA|2022-12-22':2.08E-4)[&label=99.9]:9.34E-4)[&label=0]:2.0E-6)[&label=0]:1.0E-6,('OQ821531|DENV3|CLADE_III|North_America|Cuba|2022-08-28':1.04E-4,(('OQ821552|DENV3|CLADE_III|North_America|Cuba|2022-09-23':2.61E-4,'OQ821561|DENV3|CLADE_III|North_America|Cuba|2022-09-30':5.89E-4)[&label=89.7]:2.62E-4,(((((('PQ355601|DENV3|CLADE_III|North_America|USA|2024-08-03':0.001456,'PQ340839|DENV3|CLADE_III|North_America|USA|2024-07-23':6.23E-4)[&label=0]:1.0E-6,'PQ527046|DENV3|CLADE_III|North_America|USA|2024-08-14':0.001349)[&label=98.4]:5.18E-4,('PQ248574|DENV3|CLADE_III|North_America|USA|2024-07-27':0.001312,'PQ527050|DENV3|CLADE_III|North_America|USA|2024-08-17':0.001457)[&label=96.4]:5.17E-4)[&label=0]:2.0E-6,(('PQ248576|DENV3|CLADE_III|North_America|USA|2024-08-03':0.001224,'PQ340833|DENV3|CLADE_III|North_America|USA|2024-07-17':0.001144)[&label=77.6]:2.05E-4,('PQ527049|DENV3|CLADE_III|North_America|USA|2024-08-07':0.001661,'PQ129530|DENV3|CLADE_III|North_America|USA|2024-06-25':0.001367)[&label=0]:2.0E-6)[&label=0]:3.0E-6)[&label=0]:2.0E-6,'OR977078|DENV3|CLADE_III|North_America|USA|2023-10-20':2.07E-4)[&label=87]:2.07E-4,'PP709294|DENV3|CLADE_III|North_America|USA|2023-07-29':0.001247)[&label=88.5]:2.07E-4)[&label=78.2]:1.03E-4)[&label=0]:3.0E-6)[&label=0]:2.0E-6,('OQ821530|DENV3|CLADE_III|North_America|Cuba|2022-08-24':3.18E-4,('PQ207076|DENV3|CLADE_III|North_America|USA|2024-06-26':0.001876,('PQ355602|DENV3|CLADE_III|North_America|USA|2024-07-25':8.35E-4,'PQ129531|DENV3|CLADE_III|North_America|USA|2024-07-03':7.3E-4)[&label=98.8]:9.42E-4)[&label=94.5]:5.17E-4)[&label=0]:3.0E-6)[&label=77.5]:1.04E-4,((((((((((('OQ821504|DENV3|CLADE_III|North_America|Cuba|2022-07-06':1.0E-6,('OQ821523|DENV3|CLADE_III|North_America|Cuba|2022-08-18':6.65E-4,('OQ821549|DENV3|CLADE_III|North_America|Cuba|2022-09-22':1.43E-4,'OQ821617|DENV3|CLADE_III|North_America|USA|2022-10-10':3.85E-4)[&label=0]:1.0E-6)[&label=0]:1.0E-6)[&label=0]:1.0E-6,('OR771134|DENV3|CLADE_III|North_America|USA|2023-07-18':0.001105,'OQ821598|DENV3|CLADE_III|North_America|Cuba|2022-12-22':9.06E-4)[&label=73.5]:1.21E-4)[&label=88.1]:1.22E-4,'OQ821507|DENV3|CLADE_III|North_America|Cuba|2022-07-28':1.11E-4)[&label=0]:3.0E-6,('PQ207074|DENV3|CLADE_III|North_America|USA|2024-06-23':0.00198,('OQ857505|DENV3|CLADE_III|North_America|USA|2022-09-01':2.2E-4,('OQ857506|DENV3|CLADE_III|North_America|USA|2022-10-05':3.85E-4,'OQ857507|DENV3|CLADE_III|North_America|USA|2022-11-07':1.35E-4)[&label=92.9]:4.59E-4)[&label=89.2]:2.42E-4)[&label=0]:2.0E-6)[&label=0]:2.0E-6,'OQ821545|DENV3|CLADE_III|North_America|Cuba|2022-09-15':3.11E-4)[&label=84.3]:1.03E-4,'OQ821575|DENV3|CLADE_III|North_America|Cuba|2022-11-10':2.09E-4)[&label=0]:2.0E-6,(('OQ821586|DENV3|CLADE_III|North_America|Cuba|2022-12-04':2.87E-4,('PP692470|DENV3|CLADE_III|North_America|USA|2023-12-20':0.001245,('PP709320|DENV3|CLADE_III|North_America|USA|2023-11-27':5.2E-4,'PP692468|DENV3|CLADE_III|North_America|USA|2023-12-16':4.14E-4)[&label=100]:0.001144)[&label=0]:2.0E-6)[&label=91.6]:3.1E-4,((((((('PQ340843|DENV3|CLADE_III|North_America|USA|2024-08-13':0.001037,'PQ340829|DENV3|CLADE_III|North_America|USA|2024-07-22':0.001037)[&label=0]:2.0E-6,'PQ155043|DENV3|CLADE_III|North_America|USA|2024-05-06':6.21E-4)[&label=98]:5.19E-4,'PQ340835|DENV3|CLADE_III|North_America|USA|2024-07-23':4.15E-4)[&label=0]:2.0E-6,'PQ340825|DENV3|CLADE_III|North_America|USA|2024-07-06':6.21E-4)[&label=75.2]:1.02E-4,'PQ527052|DENV3|CLADE_III|North_America|USA|2024-08-19':9.35E-4)[&label=95.8]:4.19E-4,'PQ527042|DENV3|CLADE_III|North_America|USA|2024-07-24':0.001667)[&label=74.1]:1.01E-4,('OQ821505|DENV3|CLADE_III|North_America|Cuba|2022-07-17':5.66E-4,'OQ821563|DENV3|CLADE_III|North_America|Cuba|2022-10-05':3.31E-4)[&label=0]:2.0E-6)[&label=95.5]:3.11E-4)[&label=0]:2.0E-6)[&label=0]:3.0E-6,((((('OQ821527|DENV3|CLADE_III|North_America|Cuba|2022-08-23':1.26E-4,(('OQ821622|DENV3|CLADE_III|North_America|USA|2022-12-11':1.0E-6,'OQ919691|DENV3|CLADE_III|North_America|USA|2022-11-08':3.0E-6)[&label=97.3]:4.79E-4,'OQ821568|DENV3|CLADE_III|North_America|Cuba|2022-10-20':4.18E-4)[&label=0]:3.0E-6)[&label=0]:3.0E-6,('OR162314|DENV3|CLADE_III|North_America|USA|2022-12-04':1.0E-6,'OQ821587|DENV3|CLADE_III|North_America|Cuba|2022-12-04':1.0E-6)[&label=98.1]:5.17E-4)[&label=0]:3.0E-6,'PQ527053|DENV3|CLADE_III|North_America|USA|2024-08-20':0.00208)[&label=89.3]:2.07E-4,('OR162319|DENV3|CLADE_III|North_America|USA|2022-12-18':2.0E-6,'OQ821594|DENV3|CLADE_III|North_America|Cuba|2022-12-18':2.0E-6)[&label=98.3]:5.23E-4)[&label=0]:3.0E-6,(('OR771112|DENV3|CLADE_III|North_America|USA|2023-02-04':7.25E-4,(('OQ821580|DENV3|CLADE_III|North_America|Cuba|2022-11-25':1.14E-4,'PP709313|DENV3|CLADE_III|North_America|USA|2022-11-25':1.0E-6)[&label=98.1]:5.18E-4,'OR162317|DENV3|CLADE_III|North_America|USA|2022-12-04':7.39E-4)[&label=0]:3.0E-6)[&label=0]:1.0E-6,(('OR771172|DENV3|CLADE_III|North_America|USA|2023-09-06':0.001766,'OQ821525|DENV3|CLADE_III|North_America|Cuba|2022-08-21':5.08E-4)[&label=0]:3.0E-6,('OQ821510|DENV3|CLADE_III|North_America|Cuba|2022-08-06':1.0E-6,'OQ821521|DENV3|CLADE_III|North_America|Cuba|2022-08-18':3.2E-4)[&label=0]:1.0E-6)[&label=0]:1.0E-6)[&label=0]:1.0E-6)[&label=0]:1.0E-6)[&label=0]:2.0E-6,((('OQ821600|DENV3|CLADE_III|North_America|Cuba|2023-01-01':2.0E-6,'OR150748|DENV3|CLADE_III|North_America|USA|2023-01-01':2.07E-4)[&label=96.5]:4.14E-4,'OQ821579|DENV3|CLADE_III|North_America|Cuba|2022-11-20':3.0E-6)[&label=0]:3.0E-6,'PP709311|DENV3|CLADE_III|North_America|USA|2022-11-20':3.0E-6)[&label=97]:4.15E-4)[&label=82.1]:1.03E-4,(('OR654268|DENV3|CLADE_III|North_America|USA|2023-02-15':7.25E-4,(('OR771118|DENV3|CLADE_III|North_America|USA|2023-03-12':7.31E-4,'OQ747070|DENV3|CLADE_III|North_America|Cuba|2022-07-18':6.5E-4)[&label=85.6]:2.06E-4,'OR771140|DENV3|CLADE_III|North_America|USA|2023-07-28':0.001245)[&label=0]:1.0E-6)[&label=77.4]:1.04E-4,'OQ821543|DENV3|CLADE_III|North_America|Cuba|2022-09-13':5.19E-4)[&label=79.8]:1.03E-4)[&label=0]:3.0E-6,('OR162318|DENV3|CLADE_III|North_America|USA|2022-12-10':1.05E-4,'OR162313|DENV3|CLADE_III|North_America|USA|2022-11-27':4.31E-4)[&label=90]:2.1E-4)[&label=95.4]:4.14E-4)[&label=77.6]:1.03E-4,((('OQ821559|DENV3|CLADE_III|North_America|Cuba|2022-09-29':1.05E-4,'OQ821590|DENV3|CLADE_III|North_America|Cuba|2022-12-08':1.04E-4)[&label=0]:3.0E-6,('OR771137|DENV3|CLADE_III|North_America|USA|2023-07-26':0.001144,'OR771138|DENV3|CLADE_III|North_America|USA|2023-07-28':6.24E-4)[&label=75.1]:1.02E-4)[&label=91.7]:2.08E-4,((('OQ821585|DENV3|CLADE_III|North_America|Cuba|2022-12-02':2.0E-6,'OR162316|DENV3|CLADE_III|North_America|USA|2022-12-02':2.0E-6)[&label=95.3]:3.11E-4,(((('OR821929|DENV3|CLADE_III|North_America|USA|2023-09-21':7.36E-4,'OR162311|DENV3|CLADE_III|North_America|USA|2022-11-27':1.03E-4)[&label=0]:2.0E-6,'PQ155046|DENV3|CLADE_III|North_America|USA|2024-05-08':0.002079)[&label=84]:1.03E-4,'OR977073|DENV3|CLADE_III|North_America|USA|2023-10-11':0.001141)[&label=0]:2.0E-6,((((('PP709316|DENV3|CLADE_III|North_America|USA|2023-10-30':2.08E-4,'PP709318|DENV3|CLADE_III|North_America|USA|2023-11-12':3.11E-4)[&label=74.5]:1.04E-4,'PQ154991|DENV3|CLADE_III|North_America|USA|2023-09-19':4.15E-4)[&label=99.6]:8.3E-4,'OQ821589|DENV3|CLADE_III|North_America|Cuba|2022-12-06':5.24E-4)[&label=73.2]:1.03E-4,'OQ821592|DENV3|CLADE_III|North_America|Cuba|2022-12-16':5.05E-4)[&label=80]:1.03E-4,'OQ821591|DENV3|CLADE_III|North_America|Cuba|2022-12-15':3.23E-4)[&label=0]:2.0E-6)[&label=0]:2.0E-6)[&label=91.7]:2.08E-4,((('OR821932|DENV3|CLADE_III|North_America|USA|2023-07-11':3.0E-6,('PP709308|DENV3|CLADE_III|North_America|USA|2023-11-16':4.15E-4,('PQ155017|DENV3|CLADE_III|North_America|USA|2024-04-20':1.03E-4,'PQ155018|DENV3|CLADE_III|North_America|USA|2024-04-20':2.08E-4)[&label=99.1]:8.54E-4)[&label=0]:2.0E-6)[&label=99.8]:9.6E-4,('OR977074|DENV3|CLADE_III|North_America|USA|2023-10-18':6.24E-4,('PQ129525|DENV3|CLADE_III|North_America|USA|2024-04-26':2.08E-4,'PQ241324|DENV3|CLADE_III|North_America|USA|2024-07-23':4.15E-4)[&label=74.7]:1.04E-4)[&label=93.7]:3.11E-4)[&label=0]:3.0E-6,('PP709303|DENV3|CLADE_III|North_America|USA|2023-08-28':2.06E-4,'OR977070|DENV3|CLADE_III|North_America|USA|2023-07-22':6.32E-4)[&label=99]:7.26E-4)[&label=84.3]:1.06E-4)[&label=0]:2.0E-6)[&label=0]:3.0E-6)[&label=0]:2.0E-6,((('OR162315|DENV3|CLADE_III|North_America|USA|2022-12-06':1.0E-6,'OQ821588|DENV3|CLADE_III|North_America|Cuba|2022-12-06':1.0E-6)[&label=92.6]:3.11E-4,('PQ155022|DENV3|CLADE_III|North_America|USA|2024-05-16':6.22E-4,'PP709302|DENV3|CLADE_III|North_America|USA|2023-08-23':3.12E-4)[&label=99]:7.27E-4)[&label=39]:1.03E-4,('PQ155005|DENV3|CLADE_III|North_America|USA|2024-01-01':0.001869,'OQ821542|DENV3|CLADE_III|North_America|Cuba|2022-09-13':1.0E-6)[&label=0]:3.0E-6)[&label=0]:3.0E-6)[&label=0]:3.0E-6,(((('OQ821596|DENV3|CLADE_III|North_America|Cuba|2022-12-18':2.0E-6,'OR150746|DENV3|CLADE_III|North_America|USA|2022-12-18':2.37E-4)[&label=99.2]:8.32E-4,('OQ821538|DENV3|CLADE_III|North_America|Cuba|2022-09-05':1.5E-4,'OQ821517|DENV3|CLADE_III|North_America|Cuba|2022-08-16':1.25E-4)[&label=0]:2.0E-6)[&label=0]:1.0E-6,'OR771113|DENV3|CLADE_III|North_America|USA|2023-01-31':5.18E-4)[&label=0]:1.0E-6,'OR771135|DENV3|CLADE_III|North_America|USA|2023-07-22':9.33E-4)[&label=75.7]:1.03E-4)[&label=0]:3.0E-6,((('PP708028|DENV3|CLADE_III|North_America|USA|2024-01-21':0.001247,(('PQ340842|DENV3|CLADE_III|North_America|USA|2024-08-13':0.001349,(('PP709323|DENV3|CLADE_III|North_America|USA|2023-11-22':1.0E-6,'PP709321|DENV3|CLADE_III|North_America|USA|2023-11-22':1.0E-6)[&label=93]:2.08E-4,('PQ241322|DENV3|CLADE_III|North_America|USA|2024-07-02':5.19E-4,'PQ241323|DENV3|CLADE_III|North_America|USA|2024-07-07':8.3E-4)[&label=0]:2.0E-6)[&label=0]:3.0E-6)[&label=75.1]:1.02E-4,'OR977096|DENV3|CLADE_III|North_America|USA|2023-11-15':0.001039)[&label=95.6]:4.17E-4)[&label=91.5]:3.1E-4,((('PQ248580|DENV3|CLADE_III|North_America|USA|2024-08-11':8.18E-4,((('PQ527036|DENV3|CLADE_III|North_America|USA|2024-08-07':1.03E-4,'PQ527037|DENV3|CLADE_III|North_America|USA|2024-08-06':1.0E-6)[&label=100]:0.001301,'PQ457107|DENV3|CLADE_III|North_America|USA|2024-09-09':3.08E-4)[&label=97.4]:6.52E-4,'PQ129529|DENV3|CLADE_III|North_America|USA|2024-06-04':9.62E-4)[&label=74.9]:1.08E-4)[&label=98]:6.7E-4,(((('PQ248579|DENV3|CLADE_III|North_America|USA|2024-07-19':2.15E-4,'PQ355600|DENV3|CLADE_III|North_America|USA|2024-07-19':3.64E-4)[&label=92.9]:3.63E-4,('PQ248578|DENV3|CLADE_III|North_America|USA|2024-07-24':0.001768,'PQ155016|DENV3|CLADE_III|North_America|USA|2024-04-06':0.001141)[&label=0]:2.0E-6)[&label=0]:2.07E-4,'DENV3|Mexico|Pool_Aaegypti|Mex-Yuc|10/2022':0.02132)[&label=0]:1.0E-6,'PQ355598|DENV3|CLADE_III|North_America|USA|2024-07-19':9.58E-4)[&label=84.5]:3.11E-4)[&label=0]:1.0E-6,'PQ129527|DENV3|CLADE_III|North_America|USA|2024-06-07':0.001557)[&label=0]:3.0E-6)[&label=0]:3.0E-6,((((((('PQ467863|DENV3|CLADE_III|South_America|Peru|2024-04-04':5.56E-4,'PQ467857|DENV3|CLADE_III|South_America|Peru|2024-02-08':1.0E-6)[&label=0]:1.0E-6,'PQ467861|DENV3|CLADE_III|South_America|Peru|2024-03-12':1.11E-4)[&label=0]:1.0E-6,'PQ467858|DENV3|CLADE_III|South_America|Peru|2024-02-20':1.0E-6)[&label=0]:1.0E-6,('PQ467862|DENV3|CLADE_III|South_America|Peru|2024-03-13':3.0E-6,'PQ467864|DENV3|CLADE_III|South_America|Peru|2024-04-13':1.07E-4)[&label=86.4]:1.07E-4)[&label=0]:3.0E-6,'PQ467860|DENV3|CLADE_III|South_America|Peru|2024-03-08':1.07E-4)[&label=0]:2.0E-6,'PQ467859|DENV3|CLADE_III|South_America|Peru|2024-02-27':2.11E-4)[&label=100]:0.00235,'PQ467856|DENV3|CLADE_III|South_America|Peru|2024-03-08':0.001959)[&label=85.2]:2.06E-4)[&label=0]:2.0E-6)[&label=73]:1.0E-4,'PQ155025|DENV3|CLADE_III|North_America|USA|2024-03-01':0.001353)[&label=99.1]:0.001108)[&label=95.2]:6.81E-4)[&label=98.8]:9.9E-4);\nend;\n\nbegin figtree;\n\tset appearance.backgroundColorAttribute=\"Default\";\n\tset appearance.backgroundColour=#ffffff;\n\tset appearance.branchColorAttribute=\"User selection\";\n\tset appearance.branchColorGradient=false;\n\tset appearance.branchLineWidth=1.0;\n\tset appearance.branchMinLineWidth=0.0;\n\tset appearance.branchWidthAttribute=\"Fixed\";\n\tset appearance.foregroundColour=#000000;\n\tset appearance.hilightingGradient=false;\n\tset appearance.selectionColour=#2d3680;\n\tset branchLabels.colorAttribute=\"User selection\";\n\tset branchLabels.displayAttribute=\"Branch times\";\n\tset branchLabels.fontName=\"Abadi MT Condensed Extra Bold\";\n\tset branchLabels.fontSize=8;\n\tset branchLabels.fontStyle=0;\n\tset branchLabels.isShown=false;\n\tset branchLabels.significantDigits=4;\n\tset layout.expansion=0;\n\tset layout.layoutType=\"RECTILINEAR\";\n\tset layout.zoom=0;\n\tset legend.attribute=\"label\";\n\tset legend.fontSize=10.0;\n\tset legend.isShown=false;\n\tset legend.significantDigits=4;\n\tset nodeBars.barWidth=4.0;\n\tset nodeBars.displayAttribute=null;\n\tset nodeBars.isShown=false;\n\tset nodeLabels.colorAttribute=\"User selection\";\n\tset nodeLabels.displayAttribute=\"Node ages\";\n\tset nodeLabels.fontName=\"Abadi MT Condensed Extra Bold\";\n\tset nodeLabels.fontSize=8;\n\tset nodeLabels.fontStyle=0;\n\tset nodeLabels.isShown=false;\n\tset nodeLabels.significantDigits=4;\n\tset nodeShapeExternal.colourAttribute=\"User selection\";\n\tset nodeShapeExternal.isShown=false;\n\tset nodeShapeExternal.minSize=10.0;\n\tset nodeShapeExternal.scaleType=Width;\n\tset nodeShapeExternal.shapeType=Circle;\n\tset nodeShapeExternal.size=4.0;\n\tset nodeShapeExternal.sizeAttribute=\"Fixed\";\n\tset nodeShapeInternal.colourAttribute=\"User selection\";\n\tset nodeShapeInternal.isShown=false;\n\tset nodeShapeInternal.minSize=10.0;\n\tset nodeShapeInternal.scaleType=Width;\n\tset nodeShapeInternal.shapeType=Circle;\n\tset nodeShapeInternal.size=4.0;\n\tset nodeShapeInternal.sizeAttribute=\"Fixed\";\n\tset polarLayout.alignTipLabels=false;\n\tset polarLayout.angularRange=0;\n\tset polarLayout.rootAngle=0;\n\tset polarLayout.rootLength=100;\n\tset polarLayout.showRoot=true;\n\tset radialLayout.spread=0.0;\n\tset rectilinearLayout.alignTipLabels=false;\n\tset rectilinearLayout.curvature=0;\n\tset rectilinearLayout.rootLength=100;\n\tset scale.offsetAge=0.0;\n\tset scale.rootAge=1.0;\n\tset scale.scaleFactor=1.0;\n\tset scale.scaleRoot=false;\n\tset scaleAxis.automaticScale=true;\n\tset scaleAxis.fontSize=8.0;\n\tset scaleAxis.isShown=false;\n\tset scaleAxis.lineWidth=1.0;\n\tset scaleAxis.majorTicks=1.0;\n\tset scaleAxis.minorTicks=0.5;\n\tset scaleAxis.origin=0.0;\n\tset scaleAxis.reverseAxis=false;\n\tset scaleAxis.showGrid=true;\n\tset scaleBar.automaticScale=true;\n\tset scaleBar.fontSize=10.0;\n\tset scaleBar.isShown=true;\n\tset scaleBar.lineWidth=1.0;\n\tset scaleBar.scaleRange=0.0;\n\tset tipLabels.colorAttribute=\"User selection\";\n\tset tipLabels.displayAttribute=\"Names\";\n\tset tipLabels.fontName=\"Arial\";\n\tset tipLabels.fontSize=10;\n\tset tipLabels.fontStyle=0;\n\tset tipLabels.isShown=true;\n\tset tipLabels.significantDigits=4;\n\tset trees.order=true;\n\tset trees.orderType=\"increasing\";\n\tset trees.rooting=true;\n\tset trees.rootingType=\"User Selection\";\n\tset trees.transform=false;\n\tset trees.transformType=\"cladogram\";\nend;\n\n",
        "data": "((((((((((OR389032|DENV3|CLADE_III|North_America|Barbados|2001-XX-XX:0.00106,((((KF955505|DENV3|CLADE_III|North_America|Grenada|2002-XX-XX:0.004199,(JF808118|DENV3|CLADE_III|South_America|Brazil|2002-XX-XX:0.001131,KF955473|DENV3|CLADE_III|South_America|Brazil|2002-XX-XX:0.005333)[&label=99.9]:0.001883)[&label=0]:0.000002,(FJ898459|DENV3|CLADE_III|South_America|Trinidad_and_Tobago|2002-XX-XX:0.000001,GQ868617|DENV3|CLADE_III|South_America|Trinidad_and_Tobago|2002-XX-XX:0.000726)[&label=100]:0.001453)[&label=76.5]:0.000105,(FJ898464|DENV3|CLADE_III|South_America|Guyana|2002-XX-XX:0.001047,KU509278|DENV3|CLADE_III|North_America|Barbados|2007-XX-XX:0.007167)[&label=94.9]:0.000509)[&label=92.5]:0.000311,(GQ868616|DENV3|CLADE_III|North_America|Saint_Lucia|2001-XX-XX:0.00125,FJ898463|DENV3|CLADE_III|North_America|Saint_Lucia|2001-XX-XX:0.000205)[&label=99.5]:0.001039)[&label=0]:0.000002)[&label=100]:0.001244,(((((((EU529692|DENV3|CLADE_III|North_America|USA|2006-XX-XX:0.000104,EU482564|DENV3|CLADE_III|North_America|USA|2003-XX-XX:0.000104)[&label=92.3]:0.000312,EU482555|DENV3|CLADE_III|North_America|USA|2006-XX-XX:0.000726)[&label=99]:0.000727,FJ182008|DENV3|CLADE_III|North_America|USA|2005-XX-XX:0.000519)[&label=93.1]:0.000311,FJ182038|DENV3|CLADE_III|North_America|USA|2005-XX-XX:0.001142)[&label=86.7]:0.000208,FJ024468|DENV3|CLADE_III|North_America|USA|2004-XX-XX:0.000311)[&label=96.4]:0.000593,(FJ024469|DENV3|CLADE_III|North_America|USA|2004-XX-XX:0.000001,FJ182006|DENV3|CLADE_III|North_America|USA|2004-XX-XX:0.000207)[&label=78.6]:0.000133)[&label=100]:0.002623,(FJ390372|DENV3|CLADE_III|North_America|USA|2003-XX-XX:0.000731,FJ024467|DENV3|CLADE_III|North_America|USA|2004-XX-XX:0.001141)[&label=100]:0.002973)[&label=99.5]:0.001322)[&label=0]:0.000003,EU529691|DENV3|CLADE_III|South_America|Venezuela|2001-XX-XX:0.002393)[&label=72.9]:0.0001,(((((FJ850092|DENV3|CLADE_III|South_America|Brazil|2007-XX-XX:0.001565,FJ850089|DENV3|CLADE_III|South_America|Brazil|2006-XX-XX:0.001246)[&label=99.5]:0.001571,FJ850083|DENV3|CLADE_III|South_America|Brazil|2004-XX-XX:0.001879)[&label=92.2]:0.000415,FJ850094|DENV3|CLADE_III|South_America|Brazil|2008-XX-XX:0.005355)[&label=80.5]:0.000204,(OK605762|DENV3|CLADE_III|South_America|Paraguay|2007-XX-XX:0.001458,HQ235027|DENV3|CLADE_III|South_America|Paraguay|2007-XX-XX:0.000619)[&label=100]:0.004727)[&label=85.5]:0.000206,(((FJ850080|DENV3|CLADE_III|South_America|Brazil|2003-XX-XX:0.000001,FJ898447|DENV3|CLADE_III|South_America|Brazil|2003-XX-XX:0.000001)[&label=97.4]:0.000518,FJ850086|DENV3|CLADE_III|South_America|Brazil|2005-XX-XX:0.001141)[&label=73.8]:0.000102,JF808119|DENV3|CLADE_III|South_America|Brazil|2004-XX-XX:0.001142)[&label=99.8]:0.001043)[&label=100]:0.002823)[&label=94.1]:0.000473,((((OQ727062|DENV3|CLADE_III|South_America|Brazil|2006-04-17:0.00204,GU131866|DENV3|CLADE_III|South_America|Brazil|2007-XX-XX:0.003269)[&label=99.9]:0.001927,((JF808129|DENV3|CLADE_III|South_America|Paraguay|2003-XX-XX:0.002604,(JX669500|DENV3|CLADE_III|South_America|Brazil|2005-XX-XX:0.000519,JX669505|DENV3|CLADE_III|South_America|Brazil|2006-XX-XX:0.000622)[&label=99.9]:0.002086)[&label=0]:0.000003,GU131873|DENV3|CLADE_III|South_America|Brazil|2007-XX-XX:0.003594)[&label=70.5]:0.000207)[&label=74.5]:0.000104,((((((((FJ913015|DENV3|CLADE_III|South_America|Brazil|2001-XX-XX:0.000415,FJ898446|DENV3|CLADE_III|South_America|Brazil|2001-XX-XX:0.000002)[&label=92]:0.000207,((((GU131878|DENV3|CLADE_III|South_America|Brazil|2007-XX-XX:0.002015,JF808120|DENV3|CLADE_III|South_America|Brazil|2009-XX-XX:0.003553)[&label=95.4]:0.000712,(GU131874|DENV3|CLADE_III|South_America|Brazil|2007-XX-XX:0.000833,(GU131844|DENV3|CLADE_III|South_America|Brazil|2006-XX-XX:0.000104,GU131856|DENV3|CLADE_III|South_America|Brazil|2006-XX-XX:0.000001)[&label=84.7]:0.000205)[&label=99.8]:0.001021)[&label=87.4]:0.000324,JF808121|DENV3|CLADE_III|South_America|Brazil|2007-XX-XX:0.002511)[&label=100]:0.002327,JF808122|DENV3|CLADE_III|South_America|Paraguay|2003-XX-XX:0.002845)[&label=75.1]:0.000076)[&label=76.4]:0.000103,JX669498|DENV3|CLADE_III|South_America|Brazil|2004-XX-XX:0.00135)[&label=92.4]:0.000311,JF808127|DENV3|CLADE_III|South_America|Brazil|2002-XX-XX:0.001558)[&label=0]:0.000002,JF808123|DENV3|CLADE_III|South_America|Paraguay|2002-XX-XX:0.002395)[&label=95]:0.000311,(JF808125|DENV3|CLADE_III|South_America|Brazil|2002-XX-XX:0.002501,(((JX669495|DENV3|CLADE_III|South_America|Brazil|2004-XX-XX:0.001165,GU131868|DENV3|CLADE_III|South_America|Brazil|2007-XX-XX:0.005072)[&label=42.1]:0.00008,JF808124|DENV3|CLADE_III|South_America|Brazil|2003-XX-XX:0.003554)[&label=0]:0.000002,JX669499|DENV3|CLADE_III|South_America|Brazil|2004-XX-XX:0.001453)[&label=87.7]:0.000104)[&label=0]:0.000002)[&label=0]:0.000002,((((((((((((((GQ868546|DENV3|CLADE_III|South_America|Brazil|2006-XX-XX:0.000002,GU131852|DENV3|CLADE_III|South_America|Brazil|2006-XX-XX:0.000312)[&label=83]:0.000104,GU131846|DENV3|CLADE_III|South_America|Brazil|2006-XX-XX:0.000001)[&label=0]:0.000002,GU131869|DENV3|CLADE_III|South_America|Brazil|2007-XX-XX:0.000416)[&label=86]:0.000104,(GQ868548|DENV3|CLADE_III|South_America|Brazil|2006-XX-XX:0.000104,GU131857|DENV3|CLADE_III|South_America|Brazil|2006-XX-XX:0.000003)[&label=91.8]:0.000207)[&label=0]:0.000003,(((((((GU131872|DENV3|CLADE_III|South_America|Brazil|2007-XX-XX:0.001039,GU131876|DENV3|CLADE_III|South_America|Brazil|2007-XX-XX:0.000313)[&label=73.3]:0.000103,GQ868547|DENV3|CLADE_III|South_America|Brazil|2006-XX-XX:0.000104)[&label=92.5]:0.000312,(GU131854|DENV3|CLADE_III|South_America|Brazil|2006-XX-XX:0.000002,GU131860|DENV3|CLADE_III|South_America|Brazil|2006-XX-XX:0.000104)[&label=73.6]:0.000104)[&label=99.4]:0.000727,(GU131845|DENV3|CLADE_III|South_America|Brazil|2006-XX-XX:0.000208,GU131853|DENV3|CLADE_III|South_America|Brazil|2006-XX-XX:0.000208)[&label=0]:0.000003)[&label=90.7]:0.000207,(GU131848|DENV3|CLADE_III|South_America|Brazil|2006-XX-XX:0.000001,GU131855|DENV3|CLADE_III|South_America|Brazil|2006-XX-XX:0.000001)[&label=90]:0.000207)[&label=0]:0.000003,(GU131847|DENV3|CLADE_III|South_America|Brazil|2006-XX-XX:0.000001,GU131859|DENV3|CLADE_III|South_America|Brazil|2006-XX-XX:0.000001)[&label=0]:0.000001)[&label=0]:0.000003,GU131851|DENV3|CLADE_III|South_America|Brazil|2006-XX-XX:0.000831)[&label=87]:0.000104)[&label=98.4]:0.000519,(GU131849|DENV3|CLADE_III|South_America|Brazil|2006-XX-XX:0.001039,((GU131861|DENV3|CLADE_III|South_America|Brazil|2007-XX-XX:0.000312,GU131865|DENV3|CLADE_III|South_America|Brazil|2006-XX-XX:0.000625)[&label=96]:0.00052,GU131871|DENV3|CLADE_III|South_America|Brazil|2007-XX-XX:0.000312)[&label=98.6]:0.000727)[&label=0]:0.000002)[&label=98.1]:0.000518,((GU131850|DENV3|CLADE_III|South_America|Brazil|2006-XX-XX:0.000208,GU131858|DENV3|CLADE_III|South_America|Brazil|2006-XX-XX:0.000311)[&label=0]:0.000002,(GU131862|DENV3|CLADE_III|South_America|Brazil|2007-XX-XX:0.000001,GU131867|DENV3|CLADE_III|South_America|Brazil|2007-XX-XX:0.000001)[&label=96.1]:0.000311)[&label=100]:0.000831)[&label=0]:0.000002,(MH888333|DENV3|CLADE_III|South_America|Bolivia|2011-01-01:0.003777,GU131875|DENV3|CLADE_III|South_America|Brazil|2007-XX-XX:0.000087)[&label=100]:0.001471)[&label=35.9]:0.000102,GU131870|DENV3|CLADE_III|South_America|Brazil|2007-XX-XX:0.001776)[&label=100]:0.002604,(JX669491|DENV3|CLADE_III|South_America|Brazil|2002-XX-XX:0.000208,((JX669508|DENV3|CLADE_III|South_America|Brazil|2006-XX-XX:0.000312,JX669504|DENV3|CLADE_III|South_America|Brazil|2006-XX-XX:0.000103)[&label=96.6]:0.000522,((JX669496|DENV3|CLADE_III|South_America|Brazil|2006-XX-XX:0.000518,JX669502|DENV3|CLADE_III|South_America|Brazil|2005-XX-XX:0.000001)[&label=0]:0.000002,JX669494|DENV3|CLADE_III|South_America|Brazil|2005-XX-XX:0.000103)[&label=77.8]:0.000309)[&label=100]:0.00219)[&label=70.8]:0.000103)[&label=0]:0.000002,((JX669501|DENV3|CLADE_III|South_America|Brazil|2005-XX-XX:0.002207,GU131877|DENV3|CLADE_III|South_America|Brazil|2007-XX-XX:0.004527)[&label=92.9]:0.000502,JX669489|DENV3|CLADE_III|South_America|Brazil|2003-XX-XX:0.000829)[&label=0]:0.000002)[&label=0]:0.000002,(KC425219|DENV3|CLADE_III|South_America|Brazil|2002-XX-XX:0.000498,KC425218|DENV3|CLADE_III|South_America|Brazil|2002-XX-XX:0.000133)[&label=100]:0.001372)[&label=93.3]:0.000311,JX669490|DENV3|CLADE_III|South_America|Brazil|2002-XX-XX:0.000207)[&label=99.8]:0.001142,(JF808126|DENV3|CLADE_III|South_America|Brazil|2003-XX-XX:0.000622,JF808128|DENV3|CLADE_III|South_America|Paraguay|2003-XX-XX:0.000934)[&label=99.8]:0.001456)[&label=0]:0.000002)[&label=0]:0.000002,(((((JX669506|DENV3|CLADE_III|South_America|Brazil|2006-XX-XX:0.000825,JX669507|DENV3|CLADE_III|South_America|Brazil|2006-XX-XX:0.000838)[&label=81.4]:0.00031,JX669493|DENV3|CLADE_III|South_America|Brazil|2005-XX-XX:0.000409)[&label=0]:0.000001,(JX669503|DENV3|CLADE_III|South_America|Brazil|2005-XX-XX:0.000415,JX669492|DENV3|CLADE_III|South_America|Brazil|2005-XX-XX:0.000103)[&label=79.4]:0.00011)[&label=98.9]:0.000837,JX669497|DENV3|CLADE_III|South_America|Brazil|2005-XX-XX:0.000417)[&label=100]:0.001662,FJ177308|DENV3|CLADE_III|South_America|Brazil|2001-XX-XX:0.005909)[&label=74.7]:0.000104)[&label=77.4]:0.000104)[&label=99.6]:0.001196,FJ547083|DENV3|CLADE_III|North_America|USA|2002-XX-XX:0.002982)[&label=65.6]:0.000204)[&label=99]:0.001072,((((EU854292|DENV3|CLADE_III|South_America|Venezuela|2005-XX-XX:0.004335,((((((((((OR389036|DENV3|CLADE_III|North_America|Nicaragua|2009-XX-XX:0.000104,((HM756281|DENV3|CLADE_III|North_America|Nicaragua|2009-XX-XX:0.000001,(JN093514|DENV3|CLADE_III|North_America|Nicaragua|2009-XX-XX:0.000727,HQ705609|DENV3|CLADE_III|North_America|Nicaragua|2009-XX-XX:0.000414)[&label=0]:0.000001)[&label=0]:0.000001,(HQ541806|DENV3|CLADE_III|North_America|Nicaragua|2009-XX-XX:0.000094,MW946918|DENV3|CLADE_III|North_America|Nicaragua|2009-XX-XX:0.000001)[&label=0]:0.00001)[&label=0]:0.000002)[&label=87.3]:0.000207,(HM631863|DENV3|CLADE_III|North_America|Nicaragua|2009-XX-XX:0.000208,(HM631860|DENV3|CLADE_III|North_America|Nicaragua|2009-XX-XX:0.000208,((HM181977|DENV3|CLADE_III|North_America|Nicaragua|2009-XX-XX:0.000001,(HM631862|DENV3|CLADE_III|North_America|Nicaragua|2009-XX-XX:0.000094,HM631856|DENV3|CLADE_III|North_America|Nicaragua|2009-XX-XX:0.000313)[&label=0]:0.000003)[&label=0]:0.000007,HM631858|DENV3|CLADE_III|North_America|Nicaragua|2009-XX-XX:0.000001)[&label=0]:0.000002)[&label=84.4]:0.000104)[&label=0]:0.000002)[&label=85]:0.000104,(HM756276|DENV3|CLADE_III|North_America|Nicaragua|2009-XX-XX:0.000311,(JF920396|DENV3|CLADE_III|North_America|Nicaragua|2009-XX-XX:0.000311,KF921919|DENV3|CLADE_III|North_America|Nicaragua|2009-XX-XX:0.000679)[&label=0]:0.000001)[&label=92.6]:0.000208)[&label=0]:0.000003,JF937620|DENV3|CLADE_III|North_America|Nicaragua|2010-XX-XX:0.000622)[&label=93.9]:0.000399,GQ199862|DENV3|CLADE_III|North_America|Nicaragua|2008-XX-XX:0.000327)[&label=69.2]:0.000207,(((MZ008476|DENV3|CLADE_III|North_America|Nicaragua|2014-XX-XX:0.001507,MZ008468|DENV3|CLADE_III|North_America|Nicaragua|2014-XX-XX:0.000003)[&label=100]:0.004263,((((OM417340|DENV3|CLADE_III|North_America|Mexico|2021-09-21:0.003418,OM417341|DENV3|CLADE_III|North_America|Mexico|2021-09-19:0.002428)[&label=93.4]:0.000532,MW308180|DENV3|CLADE_III|North_America|Mexico|2019-05-21:0.002086)[&label=73.8]:0.000086,MW308179|DENV3|CLADE_III|North_America|Mexico|2019-04-15:0.002096)[&label=99.9]:0.002886,MW308181|DENV3|CLADE_III|North_America|Mexico|2019-08-22:0.004664)[&label=100]:0.00432)[&label=94.9]:0.000742,JF937636|DENV3|CLADE_III|North_America|Nicaragua|2009-XX-XX:0.000546)[&label=99.5]:0.000998)[&label=88.1]:0.000224,(((JF937643|DENV3|CLADE_III|North_America|Nicaragua|2009-XX-XX:0.000207,HM631864|DENV3|CLADE_III|North_America|Nicaragua|2009-XX-XX:0.000208)[&label=99.2]:0.001118,(((HQ671178|DENV3|CLADE_III|North_America|Nicaragua|2009-XX-XX:0.000001,HQ541785|DENV3|CLADE_III|North_America|Nicaragua|2009-XX-XX:0.000001)[&label=0]:0.000002,HQ705615|DENV3|CLADE_III|North_America|Nicaragua|2009-XX-XX:0.00021)[&label=84]:0.000285,JN000936|DENV3|CLADE_III|North_America|Nicaragua|2009-XX-XX:0.00117)[&label=92.7]:0.000626)[&label=96.7]:0.000752,((JF920409|DENV3|CLADE_III|North_America|Nicaragua|2010-XX-XX:0.000475,KF971702|DENV3|CLADE_III|North_America|Nicaragua|2009-XX-XX:0.000718)[&label=92.7]:0.000356,(FJ850048|DENV3|CLADE_III|North_America|Nicaragua|2008-XX-XX:0.000001,HQ541790|DENV3|CLADE_III|North_America|Nicaragua|2008-XX-XX:0.000001)[&label=98.1]:0.000623)[&label=88.1]:0.000207)[&label=73]:0.000103)[&label=99.8]:0.001143,((FJ873812|DENV3|CLADE_III|North_America|Nicaragua|2008-XX-XX:0.000518,FJ898475|DENV3|CLADE_III|North_America|Nicaragua|2008-XX-XX:0.000104)[&label=90.4]:0.000208,((((((MZ008472|DENV3|CLADE_III|North_America|Nicaragua|2013-XX-XX:0.001626,MZ008473|DENV3|CLADE_III|North_America|Nicaragua|2013-XX-XX:0.001288)[&label=100]:0.002499,KF921928|DENV3|CLADE_III|North_America|Nicaragua|2010-XX-XX:0.00025)[&label=90.3]:0.000376,(((KF973487|DENV3|CLADE_III|North_America|Nicaragua|2011-XX-XX:0.000001,KF973483|DENV3|CLADE_III|North_America|Nicaragua|2011-XX-XX:0.000001)[&label=100]:0.002273,JF937639|DENV3|CLADE_III|North_America|Nicaragua|2010-XX-XX:0.000542)[&label=34]:0.000118,KF921927|DENV3|CLADE_III|North_America|Nicaragua|2010-XX-XX:0.000665)[&label=97.9]:0.000626)[&label=74.4]:0.000103,JF920398|DENV3|CLADE_III|North_America|Nicaragua|2009-XX-XX:0.001458)[&label=75.6]:0.000104,HQ705610|DENV3|CLADE_III|North_America|Nicaragua|2009-XX-XX:0.000622)[&label=0]:0.000002,KF971708|DENV3|CLADE_III|North_America|Nicaragua|2010-XX-XX:0.000388)[&label=98]:0.000622)[&label=98.7]:0.000623)[&label=0]:0.000002,((((((((((KF921922|DENV3|CLADE_III|North_America|Nicaragua|2009-XX-XX:0.000002,MZ008474|DENV3|CLADE_III|North_America|Nicaragua|2013-XX-XX:0.00445)[&label=90.1]:0.000211,(KF921923|DENV3|CLADE_III|North_America|Nicaragua|2009-XX-XX:0.000417,HQ705613|DENV3|CLADE_III|North_America|Nicaragua|2009-XX-XX:0.000831)[&label=94.5]:0.000415)[&label=0]:0.000003,(((KF971711|DENV3|CLADE_III|North_America|Nicaragua|2010-XX-XX:0.001005,(JF937640|DENV3|CLADE_III|North_America|Nicaragua|2010-XX-XX:0.001145,JF937621|DENV3|CLADE_III|North_America|Nicaragua|2010-XX-XX:0.000414)[&label=91.2]:0.000381)[&label=98.5]:0.000763,(JN183884|DENV3|CLADE_III|North_America|Nicaragua|2009-XX-XX:0.000415,(KF921914|DENV3|CLADE_III|North_America|Nicaragua|2009-XX-XX:0.000002,HQ541804|DENV3|CLADE_III|North_America|Nicaragua|2009-XX-XX:0.000001)[&label=90.4]:0.000209)[&label=74.4]:0.000104)[&label=0]:0.000002,HQ705618|DENV3|CLADE_III|North_America|Nicaragua|2009-XX-XX:0.000311)[&label=84.8]:0.000104)[&label=96.9]:0.000414,(((((HQ166030|DENV3|CLADE_III|North_America|Nicaragua|2009-XX-XX:0.000104,(HM181973|DENV3|CLADE_III|North_America|Nicaragua|2009-XX-XX:0.000001,KF921913|DENV3|CLADE_III|North_America|Nicaragua|2009-XX-XX:0.000001)[&label=96.3]:0.000415)[&label=96.2]:0.000415,(JF937631|DENV3|CLADE_III|North_America|Nicaragua|2009-XX-XX:0.000104,HQ705617|DENV3|CLADE_III|North_America|Nicaragua|2009-XX-XX:0.000003)[&label=96]:0.000414)[&label=0]:0.000003,JN000938|DENV3|CLADE_III|North_America|Nicaragua|2010-XX-XX:0.000934)[&label=94.8]:0.000311,GQ199870|DENV3|CLADE_III|North_America|Nicaragua|2008-XX-XX:0.001039)[&label=0]:0.000003,FJ850052|DENV3|CLADE_III|North_America|Nicaragua|2008-XX-XX:0.000207)[&label=0]:0.000002)[&label=87.1]:0.000104,((HQ166033|DENV3|CLADE_III|North_America|Nicaragua|2009-XX-XX:0.000002,HQ541795|DENV3|CLADE_III|North_America|Nicaragua|2009-XX-XX:0.000208)[&label=98.9]:0.000727,JF920400|DENV3|CLADE_III|North_America|Nicaragua|2009-XX-XX:0.000832)[&label=98.3]:0.000728)[&label=0]:0.000002,GQ199860|DENV3|CLADE_III|North_America|Nicaragua|2008-XX-XX:0.000208)[&label=0]:0.000001,((((((((KF921920|DENV3|CLADE_III|North_America|Nicaragua|2009-XX-XX:0.000002,KF971710|DENV3|CLADE_III|North_America|Nicaragua|2010-XX-XX:0.002159)[&label=78.4]:0.000416,JF937624|DENV3|CLADE_III|North_America|Nicaragua|2010-XX-XX:0.000728)[&label=87.3]:0.000208,((HQ705616|DENV3|CLADE_III|North_America|Nicaragua|2009-XX-XX:0.000104,((JF937628|DENV3|CLADE_III|North_America|Nicaragua|2010-XX-XX:0.000001,JF937626|DENV3|CLADE_III|North_America|Nicaragua|2010-XX-XX:0.000104)[&label=95.7]:0.000414,JF937623|DENV3|CLADE_III|North_America|Nicaragua|2010-XX-XX:0.000519)[&label=87.2]:0.000208)[&label=96.2]:0.000415,((JF937625|DENV3|CLADE_III|North_America|Nicaragua|2010-XX-XX:0.000207,JF937629|DENV3|CLADE_III|North_America|Nicaragua|2010-XX-XX:0.000002)[&label=88.7]:0.000208,HQ705614|DENV3|CLADE_III|North_America|Nicaragua|2009-XX-XX:0.000415)[&label=88]:0.000208)[&label=0]:0.000003)[&label=0]:0.000002,((((KF921916|DENV3|CLADE_III|North_America|Nicaragua|2009-XX-XX:0.000001,(HQ541797|DENV3|CLADE_III|North_America|Nicaragua|2009-XX-XX:0.000516,HQ541803|DENV3|CLADE_III|North_America|Nicaragua|2009-XX-XX:0.000129)[&label=0]:0.000002)[&label=0]:0.000003,HM631857|DENV3|CLADE_III|North_America|Nicaragua|2009-XX-XX:0.000104)[&label=98.5]:0.000519,(HM631869|DENV3|CLADE_III|North_America|Nicaragua|2009-XX-XX:0.000002,HQ891025|DENV3|CLADE_III|North_America|Nicaragua|2009-XX-XX:0.000424)[&label=88.5]:0.000207)[&label=73.7]:0.000104,(HQ705619|DENV3|CLADE_III|North_America|Nicaragua|2009-XX-XX:0.000207,KF971700|DENV3|CLADE_III|North_America|Nicaragua|2009-XX-XX:0.000401)[&label=89.6]:0.000208)[&label=0]:0.000002)[&label=0]:0.000003,(HQ705623|DENV3|CLADE_III|North_America|Nicaragua|2009-XX-XX:0.000935,HQ705611|DENV3|CLADE_III|North_America|Nicaragua|2009-XX-XX:0.000207)[&label=76.1]:0.000103)[&label=97.6]:0.00052,(((((((HM181974|DENV3|CLADE_III|North_America|Nicaragua|2009-XX-XX:0.00019,KF921921|DENV3|CLADE_III|North_America|Nicaragua|2009-XX-XX:0.000001)[&label=0]:0.000017,HM181976|DENV3|CLADE_III|North_America|Nicaragua|2009-XX-XX:0.000001)[&label=76.9]:0.000104,JF920399|DENV3|CLADE_III|North_America|Nicaragua|2009-XX-XX:0.000519)[&label=87.2]:0.000207,JF937633|DENV3|CLADE_III|North_America|Nicaragua|2010-XX-XX:0.000934)[&label=72.7]:0.000104,(JF920401|DENV3|CLADE_III|North_America|Nicaragua|2010-XX-XX:0.001142,HQ541802|DENV3|CLADE_III|North_America|Nicaragua|2009-XX-XX:0.000422)[&label=0]:0.000002)[&label=0]:0.000003,(((HM756282|DENV3|CLADE_III|North_America|Nicaragua|2009-XX-XX:0.000104,KF971703|DENV3|CLADE_III|North_America|Nicaragua|2009-XX-XX:0.000001)[&label=77.8]:0.000105,HM181978|DENV3|CLADE_III|North_America|Nicaragua|2009-XX-XX:0.000831)[&label=5.2]:0.000103,KF973479|DENV3|CLADE_III|North_America|Nicaragua|2012-XX-XX:0.002609)[&label=80]:0.000104)[&label=75.3]:0.000105,(HQ705622|DENV3|CLADE_III|North_America|Nicaragua|2009-XX-XX:0.000389,KF971704|DENV3|CLADE_III|North_America|Nicaragua|2009-XX-XX:0.000419)[&label=75.6]:0.000129)[&label=95.2]:0.000415)[&label=76.1]:0.000103,((((((((HM756277|DENV3|CLADE_III|North_America|Nicaragua|2009-XX-XX:0.000001,HQ166032|DENV3|CLADE_III|North_America|Nicaragua|2009-XX-XX:0.000001)[&label=0]:0.000003,HM756278|DENV3|CLADE_III|North_America|Nicaragua|2009-XX-XX:0.000104)[&label=5.1]:0.000104,(HQ166031|DENV3|CLADE_III|North_America|Nicaragua|2009-XX-XX:0.000001,JF920393|DENV3|CLADE_III|North_America|Nicaragua|2009-XX-XX:0.000001)[&label=0]:0.000003)[&label=79.3]:0.000104,(((KF973478|DENV3|CLADE_III|North_America|Nicaragua|2012-XX-XX:0.000519,(MZ008478|DENV3|CLADE_III|North_America|Nicaragua|2013-XX-XX:0.00083,(MZ008469|DENV3|CLADE_III|North_America|Nicaragua|2013-XX-XX:0.000002,MZ008471|DENV3|CLADE_III|North_America|Nicaragua|2013-XX-XX:0.000215)[&label=98.8]:0.000752)[&label=75]:0.000104)[&label=85.8]:0.000206,MZ008470|DENV3|CLADE_III|North_America|Nicaragua|2013-XX-XX:0.001401)[&label=91.1]:0.000414,((((KF973482|DENV3|CLADE_III|North_America|Nicaragua|2011-XX-XX:0.000207,KF973484|DENV3|CLADE_III|North_America|Nicaragua|2011-XX-XX:0.000001)[&label=76.7]:0.000104,KF973481|DENV3|CLADE_III|North_America|Nicaragua|2011-XX-XX:0.000104)[&label=99.8]:0.00083,KF973480|DENV3|CLADE_III|North_America|Nicaragua|2012-XX-XX:0.000934)[&label=0]:0.000003,(((MZ008475|DENV3|CLADE_III|North_America|Nicaragua|2013-XX-XX:0.000214,MZ008477|DENV3|CLADE_III|North_America|Nicaragua|2013-XX-XX:0.000323)[&label=100]:0.001403,KF973486|DENV3|CLADE_III|North_America|Nicaragua|2012-XX-XX:0.000342)[&label=97.8]:0.000801,KF973477|DENV3|CLADE_III|North_America|Nicaragua|2011-XX-XX:0.00052)[&label=0]:0.000003)[&label=0]:0.000003)[&label=99.8]:0.001142)[&label=75.3]:0.000104,HQ705612|DENV3|CLADE_III|North_America|Nicaragua|2009-XX-XX:0.000518)[&label=0]:0.000003,(JF920395|DENV3|CLADE_III|North_America|Nicaragua|2009-XX-XX:0.000001,HQ671177|DENV3|CLADE_III|North_America|Nicaragua|2009-XX-XX:0.000001)[&label=0]:0.000001)[&label=73.6]:0.000103,KF971705|DENV3|CLADE_III|North_America|Nicaragua|2009-XX-XX:0.000974)[&label=90.6]:0.000312,(HM756279|DENV3|CLADE_III|North_America|Nicaragua|2009-XX-XX:0.000314,HQ541796|DENV3|CLADE_III|North_America|Nicaragua|2009-XX-XX:0.000102)[&label=97.7]:0.000624)[&label=87.3]:0.000209)[&label=82.2]:0.000104,KF955490|DENV3|CLADE_III|North_America|Nicaragua|2008-XX-XX:0.000857)[&label=0]:0.000002)[&label=0]:0.000003,FJ898476|DENV3|CLADE_III|North_America|Nicaragua|2008-XX-XX:0.000104)[&label=87.9]:0.000208,(JF937652|DENV3|CLADE_III|North_America|Nicaragua|2009-XX-XX:0.002524,(((JF920408|DENV3|CLADE_III|North_America|Nicaragua|2010-XX-XX:0.000727,(KF921924|DENV3|CLADE_III|North_America|Nicaragua|2010-XX-XX:0.000209,KF921925|DENV3|CLADE_III|North_America|Nicaragua|2010-XX-XX:0.00034)[&label=0]:0.000002)[&label=94.9]:0.000311,JF937634|DENV3|CLADE_III|North_America|Nicaragua|2010-XX-XX:0.000104)[&label=0]:0.000002,KF973485|DENV3|CLADE_III|North_America|Nicaragua|2011-XX-XX:0.002295)[&label=100]:0.001886)[&label=84]:0.000197)[&label=75.3]:0.000103,(((((HM756274|DENV3|CLADE_III|North_America|Nicaragua|2009-XX-XX:0.000622,JF937630|DENV3|CLADE_III|North_America|Nicaragua|2009-XX-XX:0.000736)[&label=0]:0.000003,JF937641|DENV3|CLADE_III|North_America|Nicaragua|2009-XX-XX:0.000104)[&label=85.6]:0.000104,((JF920404|DENV3|CLADE_III|North_America|Nicaragua|2009-XX-XX:0.000312,(JF920406|DENV3|CLADE_III|North_America|Nicaragua|2010-XX-XX:0.000312,JF937642|DENV3|CLADE_III|North_America|Nicaragua|2009-XX-XX:0.000104)[&label=75.2]:0.000104)[&label=78.1]:0.000104,JF920405|DENV3|CLADE_III|North_America|Nicaragua|2010-XX-XX:0.000518)[&label=0]:0.000002)[&label=75.2]:0.000103,KF921926|DENV3|CLADE_III|North_America|Nicaragua|2010-XX-XX:0.000733)[&label=93.1]:0.000313,(JF937646|DENV3|CLADE_III|North_America|Nicaragua|2010-XX-XX:0.000939,JF937637|DENV3|CLADE_III|North_America|Nicaragua|2010-XX-XX:0.001461)[&label=73.5]:0.000098)[&label=95.7]:0.000416)[&label=99.6]:0.000831)[&label=0]:0.000002,((((((((((HM631861|DENV3|CLADE_III|North_America|Nicaragua|2009-XX-XX:0.000104,HM181975|DENV3|CLADE_III|North_America|Nicaragua|2009-XX-XX:0.000207)[&label=98.3]:0.000519,((((((((HM756280|DENV3|CLADE_III|North_America|Nicaragua|2009-XX-XX:0.000001,KF971695|DENV3|CLADE_III|North_America|Nicaragua|2009-XX-XX:0.00069)[&label=0]:0.000003,HM756275|DENV3|CLADE_III|North_America|Nicaragua|2009-XX-XX:0.000001)[&label=0]:0.000101,JF920394|DENV3|CLADE_III|North_America|Nicaragua|2009-XX-XX:0.000003)[&label=97.8]:0.000518,(HM631859|DENV3|CLADE_III|North_America|Nicaragua|2009-XX-XX:0.000414,JN093517|DENV3|CLADE_III|North_America|Nicaragua|2009-XX-XX:0.002555)[&label=0]:0.000003)[&label=0]:0.000003,(((JF937622|DENV3|CLADE_III|North_America|Nicaragua|2010-XX-XX:0.000001,JN000937|DENV3|CLADE_III|North_America|Nicaragua|2010-XX-XX:0.00021)[&label=86.6]:0.000207,JF920397|DENV3|CLADE_III|North_America|Nicaragua|2010-XX-XX:0.000623)[&label=88.9]:0.000208,(JF937647|DENV3|CLADE_III|North_America|Nicaragua|2009-XX-XX:0.000518,JN093513|DENV3|CLADE_III|North_America|Nicaragua|2010-XX-XX:0.00135)[&label=0]:0.000003)[&label=0]:0.000002)[&label=0]:0.000002,HQ705621|DENV3|CLADE_III|North_America|Nicaragua|2009-XX-XX:0.000934)[&label=89]:0.000207,JF920402|DENV3|CLADE_III|North_America|Nicaragua|2009-XX-XX:0.000207)[&label=77.5]:0.000104,((HQ166034|DENV3|CLADE_III|North_America|Nicaragua|2009-XX-XX:0.001142,JF920403|DENV3|CLADE_III|North_America|Nicaragua|2009-XX-XX:0.000519)[&label=0]:0.000002,(JF920407|DENV3|CLADE_III|North_America|Nicaragua|2009-XX-XX:0.000518,(((JF937648|DENV3|CLADE_III|North_America|Nicaragua|2010-XX-XX:0.000519,JN093515|DENV3|CLADE_III|North_America|Nicaragua|2010-XX-XX:0.000001)[&label=0]:0.000002,JF937627|DENV3|CLADE_III|North_America|Nicaragua|2010-XX-XX:0.000312)[&label=100]:0.001561,KF921929|DENV3|CLADE_III|North_America|Nicaragua|2010-XX-XX:0.001686)[&label=36.6]:0.000103)[&label=0]:0.000002)[&label=0]:0.000003)[&label=83]:0.000104)[&label=0]:0.000003,KF971699|DENV3|CLADE_III|North_America|Nicaragua|2009-XX-XX:0.000363)[&label=75]:0.000104,(HQ671176|DENV3|CLADE_III|North_America|Nicaragua|2009-XX-XX:0.000336,KF921917|DENV3|CLADE_III|North_America|Nicaragua|2009-XX-XX:0.000388)[&label=99.8]:0.001122)[&label=90.5]:0.00031,KF955335|DENV3|CLADE_III|North_America|Nicaragua|2009-XX-XX:0.006162)[&label=92.6]:0.000417,GQ199865|DENV3|CLADE_III|North_America|Nicaragua|2009-XX-XX:0.001143)[&label=74.5]:0.000104,(((HQ541791|DENV3|CLADE_III|North_America|Nicaragua|2008-XX-XX:0.000001,FJ850049|DENV3|CLADE_III|North_America|Nicaragua|2008-XX-XX:0.000001)[&label=89.1]:0.000207,HQ541789|DENV3|CLADE_III|North_America|Nicaragua|2008-XX-XX:0.000104)[&label=77.7]:0.000104,GQ199861|DENV3|CLADE_III|North_America|Nicaragua|2008-XX-XX:0.000207)[&label=77.3]:0.000104)[&label=89.7]:0.000208,(((GQ199863|DENV3|CLADE_III|North_America|Nicaragua|2008-XX-XX:0.000622,((JF937638|DENV3|CLADE_III|North_America|Nicaragua|2010-XX-XX:0.001565,HQ705620|DENV3|CLADE_III|North_America|Nicaragua|2009-XX-XX:0.001043)[&label=84.5]:0.000199,KF973476|DENV3|CLADE_III|North_America|Nicaragua|2011-XX-XX:0.002509)[&label=99.5]:0.000834)[&label=0]:0.000001,(((GQ199864|DENV3|CLADE_III|North_America|Nicaragua|2008-XX-XX:0.000415,FJ873813|DENV3|CLADE_III|North_America|Nicaragua|2008-XX-XX:0.000207)[&label=88.5]:0.000277,KF955488|DENV3|CLADE_III|North_America|Nicaragua|2008-XX-XX:0.000669)[&label=76.4]:0.000138,KF955489|DENV3|CLADE_III|North_America|Nicaragua|2008-XX-XX:0.001207)[&label=0]:0.000002)[&label=0]:0.000003,GQ199871|DENV3|CLADE_III|North_America|Nicaragua|2008-XX-XX:0.00083)[&label=83.3]:0.000104)[&label=0]:0.000002,((JF937632|DENV3|CLADE_III|North_America|Nicaragua|2009-XX-XX:0.000219,KF971709|DENV3|CLADE_III|North_America|Nicaragua|2009-XX-XX:0.000313)[&label=87.9]:0.000255,KF971696|DENV3|CLADE_III|North_America|Nicaragua|2009-XX-XX:0.000992)[&label=99.5]:0.001293)[&label=39.1]:0.000207,HM181972|DENV3|CLADE_III|North_America|Nicaragua|2009-XX-XX:0.001876)[&label=92.3]:0.000312)[&label=100]:0.004336)[&label=97.7]:0.001024,(OQ603313|DENV3|CLADE_III|South_America|Colombia|2016-04-26:0.004979,(((OQ603304|DENV3|CLADE_III|South_America|Colombia|2015-06-30:0.000957,(OQ603308|DENV3|CLADE_III|South_America|Colombia|2015-09-05:0.00032,MH544647|DENV3|CLADE_III|South_America|Colombia|2015-08-23:0.000103)[&label=98.7]:0.00083)[&label=98.9]:0.00099,(((MH544651|DENV3|CLADE_III|South_America|Colombia|2016-04-16:0.000518,OQ603314|DENV3|CLADE_III|South_America|Colombia|2016-07-20:0.001249)[&label=94.4]:0.000414,OQ603315|DENV3|CLADE_III|South_America|Colombia|2016-08-05:0.001767)[&label=0]:0.000003,OQ603312|DENV3|CLADE_III|South_America|Colombia|2016-01-21:0.001587)[&label=91.7]:0.00043)[&label=82]:0.000289,OQ603305|DENV3|CLADE_III|South_America|Colombia|2015-08-27:0.003296)[&label=100]:0.003063)[&label=100]:0.005006)[&label=73.1]:0.000098,(((FJ898474|DENV3|CLADE_III|South_America|Venezuela|2007-XX-XX:0.001812,OQ603310|DENV3|CLADE_III|South_America|Colombia|2015-XX-XX:0.008663)[&label=100]:0.002841,(FJ024470|DENV3|CLADE_III|North_America|USA|2004-XX-XX:0.000414,((EU529704|DENV3|CLADE_III|North_America|USA|2004-XX-XX:0.000001,FJ850056|DENV3|CLADE_III|North_America|USA|2004-XX-XX:0.000001)[&label=87.6]:0.000206,FJ024471|DENV3|CLADE_III|North_America|USA|2004-XX-XX:0.000933)[&label=91]:0.000312)[&label=96.5]:0.00083)[&label=100]:0.002403,OK605765|DENV3|CLADE_III|South_America|Ecuador|2001-XX-XX:0.001454)[&label=0]:0.000002)[&label=84.7]:0.000209,((((KJ189258|DENV3|CLADE_III|South_America|Peru|2002-XX-XX:0.000104,(KJ189259|DENV3|CLADE_III|South_America|Peru|2002-XX-XX:0.000104,((((((((KJ189268|DENV3|CLADE_III|South_America|Peru|2007-XX-XX:0.000621,((((KJ189290|DENV3|CLADE_III|South_America|Peru|2008-XX-XX:0.000001,KJ189291|DENV3|CLADE_III|South_America|Peru|2008-XX-XX:0.000207)[&label=99.8]:0.00114,KJ189298|DENV3|CLADE_III|South_America|Peru|2008-XX-XX:0.000001)[&label=98.7]:0.000726,KJ189283|DENV3|CLADE_III|South_America|Peru|2007-XX-XX:0.000727)[&label=96.8]:0.000918,(KJ189274|DENV3|CLADE_III|South_America|Peru|2007-XX-XX:0.00071,KJ189275|DENV3|CLADE_III|South_America|Peru|2007-XX-XX:0.00043)[&label=76.6]:0.000726)[&label=91.8]:0.000432)[&label=0]:0.000003,(KJ189276|DENV3|CLADE_III|South_America|Peru|2007-XX-XX:0.000311,KJ189277|DENV3|CLADE_III|South_America|Peru|2007-XX-XX:0.000518)[&label=100]:0.001456)[&label=95.4]:0.000517,((((KJ189289|DENV3|CLADE_III|South_America|Peru|2008-XX-XX:0.001661,(KJ189300|DENV3|CLADE_III|South_America|Peru|2008-XX-XX:0.000518,KJ189261|DENV3|CLADE_III|South_America|Peru|2008-XX-XX:0.000415)[&label=0]:0.000001)[&label=95]:0.000519,KJ189272|DENV3|CLADE_III|South_America|Peru|2007-XX-XX:0.001561)[&label=95.6]:0.000518,((KJ189288|DENV3|CLADE_III|South_America|Peru|2008-XX-XX:0.000311,KJ189301|DENV3|CLADE_III|South_America|Peru|2008-XX-XX:0.000932)[&label=95.1]:0.000415,KJ189278|DENV3|CLADE_III|South_America|Peru|2007-XX-XX:0.001142)[&label=98.7]:0.000726)[&label=0]:0.000002,KJ189296|DENV3|CLADE_III|South_America|Peru|2006-XX-XX:0.000208)[&label=90.8]:0.000208)[&label=0]:0.000002,KJ189297|DENV3|CLADE_III|South_America|Peru|2006-XX-XX:0.000518)[&label=75.3]:0.000102,(KJ189294|DENV3|CLADE_III|South_America|Peru|2006-XX-XX:0.000307,(KJ189282|DENV3|CLADE_III|South_America|Peru|2007-XX-XX:0.00052,KJ189287|DENV3|CLADE_III|South_America|Peru|2008-XX-XX:0.000932)[&label=100]:0.001668)[&label=96.5]:0.000627)[&label=99.6]:0.000913,((((((KJ189271|DENV3|CLADE_III|South_America|Peru|2007-XX-XX:0.001001,(KJ189267|DENV3|CLADE_III|South_America|Peru|2007-XX-XX:0.000001,KJ189269|DENV3|CLADE_III|South_America|Peru|2007-XX-XX:0.000207)[&label=93.8]:0.000452)[&label=88]:0.000207,(KJ189281|DENV3|CLADE_III|South_America|Peru|2007-XX-XX:0.001106,KJ189286|DENV3|CLADE_III|South_America|Peru|2008-XX-XX:0.000971)[&label=98.6]:0.000833)[&label=79.3]:0.000138,KJ189270|DENV3|CLADE_III|South_America|Peru|2007-XX-XX:0.001353)[&label=74.5]:0.000273,((KJ189279|DENV3|CLADE_III|South_America|Peru|2007-XX-XX:0.000829,KJ189273|DENV3|CLADE_III|South_America|Peru|2007-XX-XX:0.001974)[&label=0]:0.000002,KJ189284|DENV3|CLADE_III|South_America|Peru|2008-XX-XX:0.00114)[&label=93.5]:0.000345)[&label=65.6]:0.000069,(((KJ189280|DENV3|CLADE_III|South_America|Peru|2007-XX-XX:0.000831,KJ189285|DENV3|CLADE_III|South_America|Peru|2008-XX-XX:0.000413)[&label=99.4]:0.000936,KJ189295|DENV3|CLADE_III|South_America|Peru|2006-XX-XX:0.000622)[&label=0]:0.000002,KJ189293|DENV3|CLADE_III|South_America|Peru|2005-XX-XX:0.000104)[&label=0]:0.000003)[&label=86.2]:0.00023,KJ189299|DENV3|CLADE_III|South_America|Peru|2005-XX-XX:0.000288)[&label=87.8]:0.000312)[&label=88]:0.000321,KJ189292|DENV3|CLADE_III|South_America|Peru|2009-XX-XX:0.004947)[&label=98.3]:0.00095,(KJ189263|DENV3|CLADE_III|South_America|Peru|2004-XX-XX:0.000001,KJ189264|DENV3|CLADE_III|South_America|Peru|2004-XX-XX:0.000001)[&label=99.7]:0.001038)[&label=98.9]:0.00083)[&label=0]:0.000002)[&label=98.3]:0.000625,(((KJ189260|DENV3|CLADE_III|South_America|Peru|2002-XX-XX:0.000311,(KJ643590|DENV3|CLADE_III|South_America|Peru|2007-XX-XX:0.000001,KJ189256|DENV3|CLADE_III|South_America|Peru|2002-XX-XX:0.000001)[&label=87.5]:0.000207)[&label=0]:0.000001,(FJ898458|DENV3|CLADE_III|South_America|Peru|2002-XX-XX:0.000932,(KJ189257|DENV3|CLADE_III|South_America|Peru|2004-XX-XX:0.00083,KJ189265|DENV3|CLADE_III|South_America|Peru|2004-XX-XX:0.001457)[&label=99.9]:0.001144)[&label=0]:0.000002)[&label=0]:0.000003,((KJ189262|DENV3|CLADE_III|South_America|Peru|2004-XX-XX:0.000309,KJ189266|DENV3|CLADE_III|South_America|Peru|2004-XX-XX:0.00104)[&label=100]:0.001969,KJ189255|DENV3|CLADE_III|South_America|Peru|2002-XX-XX:0.000109)[&label=73.1]:0.000217)[&label=73.6]:0.000101)[&label=99.9]:0.001254,((((((KT726342|DENV3|CLADE_III|North_America|Cuba|2001-XX-XX:0.000001,KT726359|DENV3|CLADE_III|North_America|Cuba|2001-XX-XX:0.000001)[&label=96.8]:0.000414,KT726350|DENV3|CLADE_III|North_America|Cuba|2001-XX-XX:0.000207)[&label=0]:0.000002,((KT726346|DENV3|CLADE_III|North_America|Cuba|2002-XX-XX:0.000518,KT726356|DENV3|CLADE_III|North_America|Cuba|2001-XX-XX:0.000414)[&label=72.8]:0.000104,(KT726347|DENV3|CLADE_III|North_America|Cuba|2002-XX-XX:0.000518,KT726354|DENV3|CLADE_III|North_America|Cuba|2001-XX-XX:0.000104)[&label=77.3]:0.000104)[&label=0]:0.000003)[&label=0]:0.000001,((KT726344|DENV3|CLADE_III|North_America|Cuba|2001-XX-XX:0.000208,(KT726345|DENV3|CLADE_III|North_America|Cuba|2002-XX-XX:0.000415,KT726361|DENV3|CLADE_III|North_America|Cuba|2002-XX-XX:0.000414)[&label=88.3]:0.000208)[&label=0]:0.000001,(((KT726352|DENV3|CLADE_III|North_America|Cuba|2001-XX-XX:0.000104,KT726353|DENV3|CLADE_III|North_America|Cuba|2001-XX-XX:0.000104)[&label=92]:0.000207,KT726355|DENV3|CLADE_III|North_America|Cuba|2001-XX-XX:0.000725)[&label=0]:0.000002,KT726360|DENV3|CLADE_III|North_America|Cuba|2001-XX-XX:0.000104)[&label=0]:0.000002)[&label=0]:0.000002)[&label=0]:0.000001,(((KT726348|DENV3|CLADE_III|North_America|Cuba|2002-XX-XX:0.000311,KT726351|DENV3|CLADE_III|North_America|Cuba|2001-XX-XX:0.000104)[&label=0]:0.000002,KT726357|DENV3|CLADE_III|North_America|Cuba|2001-XX-XX:0.000208)[&label=87.3]:0.000104,KT726349|DENV3|CLADE_III|North_America|Cuba|2001-XX-XX:0.000104)[&label=0]:0.000002)[&label=0]:0.000002,(KT726343|DENV3|CLADE_III|North_America|Cuba|2001-XX-XX:0.000104,KT726358|DENV3|CLADE_III|North_America|Cuba|2001-XX-XX:0.000001)[&label=93.5]:0.000311)[&label=100]:0.00146)[&label=86.1]:0.000206,FJ898457|DENV3|CLADE_III|South_America|Ecuador|2000-XX-XX:0.000826)[&label=90.1]:0.000313)[&label=99.8]:0.001793)[&label=100]:0.002234,(FJ898440|DENV3|CLADE_III|North_America|Mexico|2003-XX-XX:0.003084,(FJ898441|DENV3|CLADE_III|North_America|Mexico|2006-XX-XX:0.000935,FJ898442|DENV3|CLADE_III|North_America|Mexico|2007-XX-XX:0.002088)[&label=100]:0.006124)[&label=100]:0.00433)[&label=0]:0.000002,((((((((((((((((((((OR389034|DENV3|CLADE_III|South_America|Colombia|2003-XX-XX:0.000001,GQ868573|DENV3|CLADE_III|South_America|Colombia|2003-XX-XX:0.000002)[&label=100]:0.002524,GQ868575|DENV3|CLADE_III|South_America|Colombia|2004-XX-XX:0.002524)[&label=72.9]:0.000079,GU131953|DENV3|CLADE_III|South_America|Colombia|2004-XX-XX:0.003232)[&label=0]:0.000003,(((FJ898445|DENV3|CLADE_III|South_America|Colombia|2007-XX-XX:0.00314,GQ868574|DENV3|CLADE_III|South_America|Colombia|2003-XX-XX:0.000619)[&label=99.5]:0.001254,GQ868571|DENV3|CLADE_III|South_America|Colombia|2002-XX-XX:0.000727)[&label=84.8]:0.000206,((FJ898443|DENV3|CLADE_III|South_America|Colombia|2003-XX-XX:0.000001,GU131952|DENV3|CLADE_III|South_America|Colombia|2003-XX-XX:0.000001)[&label=100]:0.001667,GQ868572|DENV3|CLADE_III|South_America|Colombia|2003-XX-XX:0.001144)[&label=72.3]:0.000101)[&label=0]:0.000002)[&label=0]:0.000002,(GQ199891|DENV3|CLADE_III|South_America|Colombia|2001-XX-XX:0.000002,GU131950|DENV3|CLADE_III|South_America|Colombia|2001-XX-XX:0.000001)[&label=99.3]:0.000725)[&label=94.8]:0.000416,EU529690|DENV3|CLADE_III|South_America|Venezuela|2001-XX-XX:0.001248)[&label=84.1]:0.000206,(EU569689|DENV3|CLADE_III|South_America|Venezuela|2001-XX-XX:0.000207,EU660420|DENV3|CLADE_III|South_America|Venezuela|2001-XX-XX:0.000002)[&label=100]:0.001245)[&label=0]:0.000002,((((FJ639761|DENV3|CLADE_III|South_America|Venezuela|2001-XX-XX:0.000622,FJ898469|DENV3|CLADE_III|South_America|Venezuela|2001-XX-XX:0.000104)[&label=87.3]:0.000208,FJ898470|DENV3|CLADE_III|South_America|Venezuela|2001-XX-XX:0.000518)[&label=89.6]:0.000207,GQ252678|DENV3|CLADE_III|South_America|Venezuela|2001-XX-XX:0.000726)[&label=86.9]:0.000207,(((FJ898444|DENV3|CLADE_III|South_America|Colombia|2005-XX-XX:0.000001,GQ868576|DENV3|CLADE_III|South_America|Colombia|2005-XX-XX:0.000001)[&label=100]:0.004924,GU131954|DENV3|CLADE_III|South_America|Colombia|2006-XX-XX:0.005146)[&label=0]:0.000002,FJ639792|DENV3|CLADE_III|South_America|Venezuela|2004-XX-XX:0.003234)[&label=95.9]:0.000413)[&label=92.2]:0.000311)[&label=0]:0.000002,((((EU569688|DENV3|CLADE_III|South_America|Venezuela|2001-XX-XX:0.000728,((((EU854291|DENV3|CLADE_III|South_America|Venezuela|2004-XX-XX:0.000831,FJ639795|DENV3|CLADE_III|South_America|Venezuela|2004-XX-XX:0.000624)[&label=84.4]:0.000205,FJ639785|DENV3|CLADE_III|South_America|Venezuela|2003-XX-XX:0.000001)[&label=100]:0.002195,FJ639781|DENV3|CLADE_III|South_America|Venezuela|2003-XX-XX:0.001987)[&label=82.6]:0.000194,(FJ639787|DENV3|CLADE_III|South_America|Venezuela|2004-XX-XX:0.000311,(FJ639801|DENV3|CLADE_III|South_America|Venezuela|2004-XX-XX:0.000311,FJ639807|DENV3|CLADE_III|South_America|Venezuela|2005-XX-XX:0.000726)[&label=97.9]:0.000728)[&label=99.4]:0.001146)[&label=99.8]:0.001044)[&label=94.1]:0.000419,FJ373304|DENV3|CLADE_III|South_America|Venezuela|2004-XX-XX:0.003556)[&label=77.6]:0.000099,FJ639757|DENV3|CLADE_III|South_America|Venezuela|2001-XX-XX:0.002079)[&label=0]:0.000003,KF955486|DENV3|CLADE_III|South_America|Venezuela|2001-XX-XX:0.000831)[&label=0]:0.000001)[&label=0]:0.000002,((((((((EU482613|DENV3|CLADE_III|South_America|Venezuela|2001-XX-XX:0.000002,EU529689|DENV3|CLADE_III|South_America|Venezuela|2001-XX-XX:0.000002)[&label=99.6]:0.000622,(((FJ639793|DENV3|CLADE_III|South_America|Venezuela|2004-XX-XX:0.000613,FJ639816|DENV3|CLADE_III|South_America|Venezuela|2005-XX-XX:0.002621)[&label=100]:0.002567,(GQ868577|DENV3|CLADE_III|South_America|Colombia|2005-XX-XX:0.000709,GQ868578|DENV3|CLADE_III|South_America|Colombia|2007-XX-XX:0.003051)[&label=100]:0.004689)[&label=69.3]:0.000055,EU529684|DENV3|CLADE_III|South_America|Venezuela|2001-XX-XX:0.001453)[&label=0]:0.000002)[&label=0]:0.000003,((FJ639759|DENV3|CLADE_III|South_America|Venezuela|2001-XX-XX:0.000726,FJ639772|DENV3|CLADE_III|South_America|Venezuela|2007-XX-XX:0.000726)[&label=95.3]:0.000521,((FJ639784|DENV3|CLADE_III|South_America|Venezuela|2003-XX-XX:0.000518,FJ639804|DENV3|CLADE_III|South_America|Venezuela|2005-XX-XX:0.002079)[&label=0]:0.000003,FJ639782|DENV3|CLADE_III|South_America|Venezuela|2003-XX-XX:0.000518)[&label=100]:0.001872)[&label=75.7]:0.000103)[&label=86.4]:0.000207,(FJ639762|DENV3|CLADE_III|South_America|Venezuela|2001-XX-XX:0.000207,FJ882577|DENV3|CLADE_III|South_America|Venezuela|2001-XX-XX:0.000519)[&label=98.4]:0.000623)[&label=75.5]:0.000104,(EU569690|DENV3|CLADE_III|South_America|Venezuela|2001-XX-XX:0.00166,((((((FJ547085|DENV3|CLADE_III|North_America|USA|2006-XX-XX:0.001147,((EU932687|DENV3|CLADE_III|South_America|Venezuela|2007-XX-XX:0.000001,(EU932688|DENV3|CLADE_III|South_America|Venezuela|2007-XX-XX:0.000001,GQ868587|DENV3|CLADE_III|South_America|Venezuela|2007-XX-XX:0.000001)[&label=0]:0.000001)[&label=97]:0.00052,(FJ850111|DENV3|CLADE_III|South_America|Venezuela|2007-XX-XX:0.000104,FJ850109|DENV3|CLADE_III|South_America|Venezuela|2007-XX-XX:0.000207)[&label=74.8]:0.000103)[&label=99.6]:0.001044)[&label=69.6]:0.0001,(OQ821503|DENV3|CLADE_III|North_America|Cuba|2016-01-13:0.000771,OQ603311|DENV3|CLADE_III|South_America|Colombia|2015-XX-XX:0.000653)[&label=100]:0.00801)[&label=0]:0.000002,(((((FJ639827|DENV3|CLADE_III|South_America|Venezuela|2008-XX-XX:0.000001,FJ639826|DENV3|CLADE_III|South_America|Venezuela|2008-XX-XX:0.000001)[&label=98.7]:0.000728,EU529683|DENV3|CLADE_III|South_America|Venezuela|2007-XX-XX:0.000206)[&label=99.4]:0.00116,(((((((((PP983022|DENV3|CLADE_III|South_America|Colombia|2023-12-03:0.000768,PP983018|DENV3|CLADE_III|South_America|Colombia|2023-11-06:0.000625)[&label=87.3]:0.00031,PP983016|DENV3|CLADE_III|South_America|Colombia|2023-10-23:0.001025)[&label=0]:0.000003,(PP983014|DENV3|CLADE_III|South_America|Colombia|2023-08-02:0.000878,(PP983019|DENV3|CLADE_III|South_America|Colombia|2023-11-19:0.000624,PP983035|DENV3|CLADE_III|South_America|Colombia|2024-02-23:0.000936)[&label=76.8]:0.000155)[&label=76.9]:0.000156)[&label=99.7]:0.000831,(((PP983010|DENV3|CLADE_III|South_America|Colombia|2023-08-05:0.000393,PP983021|DENV3|CLADE_III|South_America|Colombia|2023-09-09:0.0008)[&label=0]:0.000002,PP983026|DENV3|CLADE_III|South_America|Colombia|2024-01-04:0.000868)[&label=91]:0.000343,(PP983013|DENV3|CLADE_III|South_America|Colombia|2023-12-19:0.000327,(PP983033|DENV3|CLADE_III|South_America|Colombia|2024-03-05:0.000001,PP983036|DENV3|CLADE_III|South_America|Colombia|2024-03-03:0.000001)[&label=91.1]:0.000352)[&label=99.9]:0.001415)[&label=74.6]:0.000103)[&label=74.4]:0.000104,((((PP983011|DENV3|CLADE_III|South_America|Colombia|2023-09-14:0.00047,PP983012|DENV3|CLADE_III|South_America|Colombia|2023-09-30:0.00025)[&label=0]:0.000002,PP983008|DENV3|CLADE_III|South_America|Colombia|2023-07-26:0.000002)[&label=94.9]:0.000415,(PP983025|DENV3|CLADE_III|South_America|Colombia|2024-01-03:0.000383,(PP709305|DENV3|CLADE_III|North_America|USA|2023-11-12:0.000828,PP983027|DENV3|CLADE_III|South_America|Colombia|2024-01-29:0.000519)[&label=0]:0.000003)[&label=88.2]:0.000207)[&label=99.3]:0.000729,((PP983024|DENV3|CLADE_III|South_America|Colombia|2023-12-18:0.000671,PP983023|DENV3|CLADE_III|South_America|Colombia|2023-12-16:0.000535)[&label=90.4]:0.000356,PP983029|DENV3|CLADE_III|South_America|Colombia|2024-02-09:0.001146)[&label=99.4]:0.00094)[&label=85.9]:0.000206)[&label=99.7]:0.001786,PP983017|DENV3|CLADE_III|South_America|Colombia|2023-10-21:0.003887)[&label=77.3]:0.000217,((((((((((PP983007|DENV3|CLADE_III|South_America|Colombia|2023-04-24:0.000003,PP983034|DENV3|CLADE_III|South_America|Colombia|2024-01-16:0.000386)[&label=89.8]:0.000257,PP983009|DENV3|CLADE_III|South_America|Colombia|2023-08-05:0.000861)[&label=0]:0.000003,PP983032|DENV3|CLADE_III|South_America|Colombia|2024-03-04:0.00115)[&label=0]:0.000001,(PP983015|DENV3|CLADE_III|South_America|Colombia|2023-09-02:0.000196,PP983020|DENV3|CLADE_III|South_America|Colombia|2023-11-20:0.000443)[&label=92.5]:0.000589)[&label=0]:0.000003,PP983028|DENV3|CLADE_III|South_America|Colombia|2024-01-30:0.001322)[&label=96.2]:0.000722,PQ207075|DENV3|CLADE_III|North_America|USA|2024-06-26:0.002081)[&label=0]:0.000003,(OR771119|DENV3|CLADE_III|North_America|USA|2023-03-19:0.000345,PP983030|DENV3|CLADE_III|South_America|Colombia|2024-02-19:0.001274)[&label=77.2]:0.000172)[&label=77.4]:0.000103,(PP708039|DENV3|CLADE_III|North_America|USA|2024-01-18:0.001638,PP983037|DENV3|CLADE_III|South_America|Colombia|2024-03-05:0.001462)[&label=97.3]:0.000756)[&label=99.3]:0.000886,PP983031|DENV3|CLADE_III|South_America|Colombia|2024-03-04:0.003691)[&label=8.5]:0.000108,OQ821502|DENV3|CLADE_III|South_America|Colombia|2021-08-12:0.000371)[&label=98.5]:0.000965)[&label=100]:0.005944,((MH450298|DENV3|CLADE_III|South_America|Venezuela|2015-09-30:0.000001,MH450296|DENV3|CLADE_III|South_America|Venezuela|2015-09-23:0.000001)[&label=100]:0.003555,(MH544650|DENV3|CLADE_III|South_America|Colombia|2015-09-07:0.00347,MH450299|DENV3|CLADE_III|South_America|Venezuela|2015-10-05:0.003245)[&label=93.3]:0.000725)[&label=33.1]:0.000091)[&label=93.7]:0.000526,((OQ603303|DENV3|CLADE_III|South_America|Colombia|2015-08-17:0.001568,(OQ603306|DENV3|CLADE_III|South_America|Colombia|2015-08-21:0.001355,MH544649|DENV3|CLADE_III|South_America|Colombia|2015-09-15:0.000938)[&label=74.3]:0.000093)[&label=97.6]:0.000921,(OQ603307|DENV3|CLADE_III|South_America|Colombia|2015-XX-XX:0.000474,OQ603309|DENV3|CLADE_III|South_America|Colombia|2015-09-15:0.000557)[&label=100]:0.003694)[&label=100]:0.003059)[&label=100]:0.002527)[&label=83.3]:0.000194,MH450311|DENV3|CLADE_III|South_America|Venezuela|2010-08-27:0.004081)[&label=89.6]:0.000319,FJ850110|DENV3|CLADE_III|South_America|Venezuela|2007-XX-XX:0.002503)[&label=75.2]:0.000103)[&label=100]:0.002301,FJ639810|DENV3|CLADE_III|South_America|Venezuela|2005-XX-XX:0.002412)[&label=100]:0.002953,(FJ639780|DENV3|CLADE_III|South_America|Venezuela|2003-XX-XX:0.000415,FJ639774|DENV3|CLADE_III|South_America|Venezuela|2001-XX-XX:0.000206)[&label=99.2]:0.001154)[&label=91]:0.000406,((FJ639799|DENV3|CLADE_III|South_America|Venezuela|2004-XX-XX:0.000002,KF955472|DENV3|CLADE_III|South_America|Venezuela|2004-XX-XX:0.000207)[&label=0]:0.000002,FJ639817|DENV3|CLADE_III|South_America|Venezuela|2006-XX-XX:0.002288)[&label=100]:0.00219)[&label=92.4]:0.000415)[&label=0]:0.000002)[&label=0]:0.000001,((((FJ639765|DENV3|CLADE_III|South_America|Venezuela|2001-XX-XX:0.000172,KF955480|DENV3|CLADE_III|South_America|Venezuela|2001-XX-XX:0.000133)[&label=88.5]:0.000346,(FJ850097|DENV3|CLADE_III|South_America|Venezuela|2001-XX-XX:0.000104,FJ639769|DENV3|CLADE_III|South_America|Venezuela|2001-XX-XX:0.000001)[&label=92.1]:0.000311)[&label=97.3]:0.000521,FJ639778|DENV3|CLADE_III|South_America|Venezuela|2002-XX-XX:0.003027)[&label=86]:0.000205,FJ639779|DENV3|CLADE_III|South_America|Venezuela|2003-XX-XX:0.001453)[&label=0]:0.000002)[&label=0]:0.000002,EU529686|DENV3|CLADE_III|South_America|Venezuela|2001-XX-XX:0.001348)[&label=89.5]:0.000104,EU569691|DENV3|CLADE_III|South_America|Venezuela|2001-XX-XX:0.002184)[&label=0]:0.000002)[&label=0]:0.000003,((((FJ182015|DENV3|CLADE_III|South_America|Venezuela|2001-XX-XX:0.000001,KF955487|DENV3|CLADE_III|South_America|Venezuela|2001-XX-XX:0.000001)[&label=97.6]:0.000518,FJ639756|DENV3|CLADE_III|South_America|Venezuela|2001-XX-XX:0.000207)[&label=75.7]:0.000104,(((FJ639798|DENV3|CLADE_III|South_America|Venezuela|2004-XX-XX:0.003581,FJ639786|DENV3|CLADE_III|South_America|Venezuela|2003-XX-XX:0.002847)[&label=96.1]:0.000712,FJ850079|DENV3|CLADE_III|South_America|Brazil|2003-XX-XX:0.00324)[&label=74.3]:0.000097,FJ882578|DENV3|CLADE_III|South_America|Venezuela|2001-XX-XX:0.00114)[&label=0]:0.000002)[&label=85.1]:0.000104,(FJ639766|DENV3|CLADE_III|South_America|Venezuela|2001-XX-XX:0.00156,((FJ639800|DENV3|CLADE_III|South_America|Venezuela|2004-XX-XX:0.001564,((FJ639803|DENV3|CLADE_III|South_America|Venezuela|2005-XX-XX:0.000104,KF955471|DENV3|CLADE_III|South_America|Venezuela|2004-XX-XX:0.000001)[&label=100]:0.001875,FJ639791|DENV3|CLADE_III|South_America|Venezuela|2004-XX-XX:0.000728)[&label=92.9]:0.000408)[&label=99.8]:0.001678,(FJ898472|DENV3|CLADE_III|South_America|Venezuela|2003-XX-XX:0.000311,((FJ639805|DENV3|CLADE_III|South_America|Venezuela|2005-XX-XX:0.001041,FJ639789|DENV3|CLADE_III|South_America|Venezuela|2004-XX-XX:0.00031)[&label=99.1]:0.000833,FJ639790|DENV3|CLADE_III|South_America|Venezuela|2004-XX-XX:0.000935)[&label=73.4]:0.000103)[&label=99.9]:0.001567)[&label=99.7]:0.00104)[&label=87.6]:0.000206)[&label=0]:0.000002)[&label=83.3]:0.000104,(EU529687|DENV3|CLADE_III|South_America|Venezuela|2001-XX-XX:0.001245,((FJ850096|DENV3|CLADE_III|South_America|Venezuela|2001-XX-XX:0.001146,EU482612|DENV3|CLADE_III|South_America|Venezuela|2001-XX-XX:0.001043)[&label=73]:0.000097,FJ639767|DENV3|CLADE_III|South_America|Venezuela|2001-XX-XX:0.001143)[&label=97.9]:0.00052)[&label=0]:0.000003)[&label=83]:0.000104,((FJ639750|DENV3|CLADE_III|South_America|Venezuela|2000-XX-XX:0.000003,((FJ639752|DENV3|CLADE_III|South_America|Venezuela|2001-XX-XX:0.000001,(FJ639754|DENV3|CLADE_III|South_America|Venezuela|2001-XX-XX:0.000104,(FJ639755|DENV3|CLADE_III|South_America|Venezuela|2001-XX-XX:0.000311,FJ639751|DENV3|CLADE_III|South_America|Venezuela|2001-XX-XX:0.000002)[&label=39.3]:0.000104)[&label=0]:0.000002)[&label=0]:0.000002,FJ639753|DENV3|CLADE_III|South_America|Venezuela|2001-XX-XX:0.000104)[&label=99]:0.000621)[&label=27.2]:0.000104,(((FJ639776|DENV3|CLADE_III|South_America|Venezuela|2002-XX-XX:0.000934,FJ898473|DENV3|CLADE_III|South_America|Venezuela|2003-XX-XX:0.000104)[&label=76.9]:0.000101,FJ639775|DENV3|CLADE_III|South_America|Venezuela|2002-XX-XX:0.000417)[&label=100]:0.001561,FJ744700|DENV3|CLADE_III|South_America|Venezuela|2001-XX-XX:0.000002)[&label=97.3]:0.000517)[&label=97.9]:0.000519)[&label=0]:0.000003,((((EU482614|DENV3|CLADE_III|South_America|Venezuela|2001-XX-XX:0.000206,EU529685|DENV3|CLADE_III|South_America|Venezuela|2001-XX-XX:0.000312)[&label=99.8]:0.000935,FJ639760|DENV3|CLADE_III|South_America|Venezuela|2001-XX-XX:0.001453)[&label=0]:0.000003,((FJ639746|DENV3|CLADE_III|South_America|Venezuela|2000-XX-XX:0.000207,((FJ639747|DENV3|CLADE_III|South_America|Venezuela|2000-XX-XX:0.000207,((KT726340|DENV3|CLADE_III|North_America|Cuba|2001-XX-XX:0.000001,KT726341|DENV3|CLADE_III|North_America|Cuba|2001-XX-XX:0.000001)[&label=98.8]:0.000622,FJ810416|DENV3|CLADE_III|South_America|Venezuela|2001-XX-XX:0.00114)[&label=0]:0.000002)[&label=0]:0.000003,FJ639749|DENV3|CLADE_III|South_America|Venezuela|2000-XX-XX:0.000001)[&label=0]:0.000001)[&label=88.6]:0.000207,((((FJ639758|DENV3|CLADE_III|South_America|Venezuela|2001-XX-XX:0.001455,FJ639771|DENV3|CLADE_III|South_America|Venezuela|2001-XX-XX:0.001771)[&label=74.3]:0.000102,FJ850098|DENV3|CLADE_III|South_America|Venezuela|2001-XX-XX:0.000934)[&label=43.5]:0.000104,FJ639770|DENV3|CLADE_III|South_America|Venezuela|2001-XX-XX:0.001141)[&label=0]:0.000002,FJ898468|DENV3|CLADE_III|South_America|Venezuela|2000-XX-XX:0.000104)[&label=88.7]:0.000207)[&label=97]:0.000519)[&label=82.2]:0.000104,((FJ639768|DENV3|CLADE_III|South_America|Venezuela|2001-XX-XX:0.000308,FJ639777|DENV3|CLADE_III|South_America|Venezuela|2002-XX-XX:0.002295)[&label=99.4]:0.001041,(((FJ639825|DENV3|CLADE_III|South_America|Venezuela|2006-XX-XX:0.000102,((GQ868586|DENV3|CLADE_III|South_America|Venezuela|2007-XX-XX:0.000311,KF955481|DENV3|CLADE_III|South_America|Venezuela|2007-XX-XX:0.000321)[&label=99.1]:0.00083,(HQ332170|DENV3|CLADE_III|South_America|Venezuela|2006-XX-XX:0.000001,HQ332171|DENV3|CLADE_III|South_America|Venezuela|2006-XX-XX:0.000001)[&label=98.4]:0.000518)[&label=75.2]:0.000106)[&label=100]:0.004238,FJ898471|DENV3|CLADE_III|South_America|Venezuela|2002-XX-XX:0.003182)[&label=70.6]:0.000048,KF955479|DENV3|CLADE_III|South_America|Venezuela|2001-XX-XX:0.000726)[&label=88.8]:0.000208)[&label=0]:0.000002)[&label=0]:0.000001)[&label=0]:0.000002,(EU529688|DENV3|CLADE_III|South_America|Venezuela|2001-XX-XX:0.000622,((FJ373303|DENV3|CLADE_III|South_America|Venezuela|2001-XX-XX:0.001565,FJ639763|DENV3|CLADE_III|South_America|Venezuela|2001-XX-XX:0.001149)[&label=73.2]:0.000093,GU131951|DENV3|CLADE_III|South_America|Colombia|2003-XX-XX:0.004184)[&label=87.1]:0.000211)[&label=74.6]:0.000104)[&label=100]:0.001455,((EU687221|DENV3|CLADE_III|North_America|USA|2000-XX-XX:0.000311,((((FJ390373|DENV3|CLADE_III|North_America|USA|2002-XX-XX:0.001355,FJ410178|DENV3|CLADE_III|North_America|USA|2002-XX-XX:0.000309)[&label=99.2]:0.001041,FJ547084|DENV3|CLADE_III|North_America|USA|2002-XX-XX:0.001144)[&label=99]:0.000833,FJ410176|DENV3|CLADE_III|North_America|USA|2000-XX-XX:0.000312)[&label=73.8]:0.000102,FJ410177|DENV3|CLADE_III|North_America|USA|2000-XX-XX:0.000622)[&label=92.6]:0.000311)[&label=95.6]:0.000516,EU687196|DENV3|CLADE_III|North_America|USA|2002-XX-XX:0.002824)[&label=99.8]:0.001044)[&label=72.2]:0.000102,(((((((((((((((((EU529697|DENV3|CLADE_III|North_America|USA|2000-XX-XX:0.000207,EU596492|DENV3|CLADE_III|North_America|USA|2007-XX-XX:0.000414)[&label=93]:0.000311,((EU596493|DENV3|CLADE_III|North_America|USA|2007-XX-XX:0.000311,KF955456|DENV3|CLADE_III|North_America|USA|2006-XX-XX:0.000622)[&label=90.3]:0.000208,(EU596494|DENV3|CLADE_III|North_America|USA|2007-XX-XX:0.001041,OR389037|DENV3|CLADE_III|North_America|Saint_Kitts_and_Nevis|2008-XX-XX:0.001946)[&label=90.3]:0.000308)[&label=0]:0.000001)[&label=99.7]:0.000934,FJ182009|DENV3|CLADE_III|North_America|USA|2005-XX-XX:0.000207)[&label=86]:0.000207,FJ182010|DENV3|CLADE_III|North_America|USA|2005-XX-XX:0.000104)[&label=0]:0.000003,FJ182040|DENV3|CLADE_III|North_America|USA|2005-XX-XX:0.000001)[&label=0]:0.000002,FJ182037|DENV3|CLADE_III|North_America|USA|2005-XX-XX:0.000311)[&label=99.5]:0.000725,FJ850055|DENV3|CLADE_III|North_America|USA|2004-XX-XX:0.000001)[&label=75.9]:0.000104,((EU529698|DENV3|CLADE_III|North_America|USA|2006-XX-XX:0.000001,FJ182004|DENV3|CLADE_III|North_America|USA|2004-XX-XX:0.000001)[&label=0]:0.000001,MW945428|DENV3|CLADE_III|North_America|USA|2006-XX-XX:0.000001)[&label=74.2]:0.000104)[&label=99.8]:0.00102,FJ390371|DENV3|CLADE_III|North_America|USA|2003-XX-XX:0.000328)[&label=86.1]:0.000208,FJ182007|DENV3|CLADE_III|North_America|USA|2005-XX-XX:0.002201)[&label=73.1]:0.000102,FJ373302|DENV3|CLADE_III|North_America|USA|2004-XX-XX:0.001542)[&label=99.7]:0.001149,(FJ024466|DENV3|CLADE_III|North_America|USA|2004-XX-XX:0.000622,FJ182011|DENV3|CLADE_III|North_America|USA|2005-XX-XX:0.000622)[&label=100]:0.002182)[&label=96.2]:0.00064,((((EU687239|DENV3|CLADE_III|North_America|USA|2003-XX-XX:0.000205,FJ182039|DENV3|CLADE_III|North_America|USA|2005-XX-XX:0.001458)[&label=99.9]:0.001353,EU687198|DENV3|CLADE_III|North_America|USA|2003-XX-XX:0.002077)[&label=73.3]:0.000106,(FJ205870|DENV3|CLADE_III|North_America|USA|2003-XX-XX:0.000519,FJ478456|DENV3|CLADE_III|North_America|USA|2002-XX-XX:0.000103)[&label=98.5]:0.000726)[&label=91.8]:0.000311,EU687233|DENV3|CLADE_III|North_America|USA|2002-XX-XX:0.000622)[&label=75.2]:0.000104)[&label=74.5]:0.000106,FJ547082|DENV3|CLADE_III|North_America|USA|2001-XX-XX:0.000931)[&label=43.7]:0.000112,FJ182041|DENV3|CLADE_III|North_America|USA|2005-XX-XX:0.002595)[&label=86.4]:0.000397,FJ024465|DENV3|CLADE_III|North_America|USA|2004-XX-XX:0.003162)[&label=100]:0.001883,(((((EU529705|DENV3|CLADE_III|North_America|USA|2004-XX-XX:0.000726,FJ182005|DENV3|CLADE_III|North_America|USA|2004-XX-XX:0.00031)[&label=98.8]:0.000831,EU687234|DENV3|CLADE_III|North_America|USA|2002-XX-XX:0.000207)[&label=99.4]:0.001249,((FJ373306|DENV3|CLADE_III|North_America|USA|2002-XX-XX:0.000518,EU482595|DENV3|CLADE_III|North_America|USA|2003-XX-XX:0.001451)[&label=0]:0.000003,EU529702|DENV3|CLADE_III|North_America|USA|2003-XX-XX:0.001556)[&label=99.3]:0.001037)[&label=99.8]:0.001252,FJ562107|DENV3|CLADE_III|North_America|USA|2000-XX-XX:0.000103)[&label=87.7]:0.000208,((((EU726768|DENV3|CLADE_III|North_America|USA|2000-XX-XX:0.000414,FJ547072|DENV3|CLADE_III|North_America|USA|2000-XX-XX:0.000311)[&label=74.3]:0.000104,KF955466|DENV3|CLADE_III|North_America|USA|2000-XX-XX:0.000937)[&label=0]:0.000001,((FJ547073|DENV3|CLADE_III|North_America|USA|2000-XX-XX:0.001662,(KF955465|DENV3|CLADE_III|North_America|USA|2000-XX-XX:0.000391,KF955468|DENV3|CLADE_III|North_America|USA|2001-XX-XX:0.001459)[&label=75.6]:0.000129)[&label=75.1]:0.000104,FJ547080|DENV3|CLADE_III|North_America|USA|2001-XX-XX:0.000621)[&label=0]:0.000002)[&label=0]:0.000001,(((EU726769|DENV3|CLADE_III|North_America|USA|2003-XX-XX:0.002079,FJ547074|DENV3|CLADE_III|North_America|USA|2000-XX-XX:0.00031)[&label=88]:0.000208,KF955467|DENV3|CLADE_III|North_America|USA|2000-XX-XX:0.000447)[&label=72.4]:0.000103,FJ547075|DENV3|CLADE_III|North_America|USA|2000-XX-XX:0.00083)[&label=92.8]:0.000311)[&label=76.2]:0.000104)[&label=99.8]:0.001244)[&label=0]:0.000002)[&label=0]:0.000003,(((FJ547071|DENV3|CLADE_III|North_America|USA|2000-XX-XX:0.002406,FJ547079|DENV3|CLADE_III|North_America|USA|2001-XX-XX:0.00209)[&label=75.6]:0.000196,FJ547078|DENV3|CLADE_III|North_America|USA|2000-XX-XX:0.001766)[&label=0]:0.000003,(FJ547077|DENV3|CLADE_III|North_America|USA|2000-XX-XX:0.001348,(EU854298|DENV3|CLADE_III|North_America|USA|2002-XX-XX:0.001401,EU687197|DENV3|CLADE_III|North_America|USA|2003-XX-XX:0.002089)[&label=100]:0.002465)[&label=0]:0.000003)[&label=92.1]:0.000207)[&label=76.1]:0.000104,(EU529699|DENV3|CLADE_III|North_America|USA|2006-XX-XX:0.000727,FJ547076|DENV3|CLADE_III|North_America|USA|2000-XX-XX:0.001666)[&label=90.4]:0.00031)[&label=88.2]:0.000316,FJ547081|DENV3|CLADE_III|North_America|USA|2001-XX-XX:0.002286)[&label=100]:0.003207)[&label=100]:0.011663,(((((((OR229981|DENV3|CLADE_III|North_America|Guadeloupe|2020-08-XX:0.002189,OR229980|DENV3|CLADE_III|North_America|Guadeloupe|2020-12-XX:0.002082)[&label=30.7]:0.000105,OQ821611|DENV3|CLADE_III|North_America|Saint_Lucia|2020-11-07:0.00206)[&label=98.4]:0.00108,OQ821605|DENV3|CLADE_III|North_America|Jamaica|2019-02-01:0.002248)[&label=99.8]:0.001699,OQ821606|DENV3|CLADE_III|North_America|Jamaica|2019-07-15:0.001957)[&label=0]:0.000002,PP902574|DENV3|CLADE_III|North_America|Jamaica|2019-12-11:0.0026)[&label=61.7]:0.000077,(((OQ821602|DENV3|CLADE_III|North_America|Jamaica|2016-07-27:0.000857,(OQ821601|DENV3|CLADE_III|North_America|Jamaica|2016-06-11:0.000841,OQ821603|DENV3|CLADE_III|North_America|Jamaica|2016-09-12:0.000856)[&label=86.7]:0.000424)[&label=0]:0.000002,(((OQ821608|DENV3|CLADE_III|North_America|Jamaica|2019-10-19:0.001074,(PP902582|DENV3|CLADE_III|North_America|Jamaica|2020-01-08:0.000001,PP902575|DENV3|CLADE_III|North_America|Jamaica|2019-12-31:0.000001)[&label=100]:0.001948)[&label=97.9]:0.000853,PP902581|DENV3|CLADE_III|North_America|Jamaica|2020-01-05:0.001177)[&label=72.5]:0.000117,((PP902576|DENV3|CLADE_III|North_America|Jamaica|2019-12-15:0.000935,((PP902578|DENV3|CLADE_III|North_America|Jamaica|2019-12-09:0.000117,PP902573|DENV3|CLADE_III|North_America|Jamaica|2019-12-12:0.000999)[&label=97.4]:0.000786,OQ821610|DENV3|CLADE_III|North_America|Jamaica|2020-01-17:0.001247)[&label=73.3]:0.000133)[&label=99.9]:0.001456,OQ821604|DENV3|CLADE_III|North_America|Jamaica|2019-01-15:0.001902)[&label=74.1]:0.000212)[&label=99.9]:0.001763)[&label=0]:0.000003,(((OQ821607|DENV3|CLADE_III|North_America|Jamaica|2019-08-12:0.001243,(PP902572|DENV3|CLADE_III|North_America|Jamaica|2020-09-16:0.001376,PP902579|DENV3|CLADE_III|North_America|Jamaica|2019-12-05:0.00134)[&label=96.3]:0.000517)[&label=84.8]:0.000205,PP902577|DENV3|CLADE_III|North_America|Jamaica|2019-12-09:0.001643)[&label=94.1]:0.000439,(PP902571|DENV3|CLADE_III|North_America|Jamaica|2019-12-13:0.001769,(PP902580|DENV3|CLADE_III|North_America|Jamaica|2020-01-14:0.000518,OQ821609|DENV3|CLADE_III|North_America|Jamaica|2019-11-06:0.000518)[&label=100]:0.001966)[&label=85.6]:0.000221)[&label=100]:0.001663)[&label=78.4]:0.000129)[&label=100]:0.005158,(PQ154995|DENV3|CLADE_III|North_America|USA|2023-09-28:0.005056,(((((((((OQ821514|DENV3|CLADE_III|North_America|Cuba|2022-08-13:0.000371,(((OQ821522|DENV3|CLADE_III|North_America|Cuba|2022-08-18:0.000698,OQ919693|DENV3|CLADE_III|North_America|Cuba|2022-08-20:0.000146)[&label=0]:0.000003,OQ821560|DENV3|CLADE_III|North_America|Cuba|2022-09-29:0.000452)[&label=0]:0.000002,(OQ821557|DENV3|CLADE_III|North_America|Cuba|2022-09-26:0.000382,OQ821544|DENV3|CLADE_III|North_America|Cuba|2022-09-14:0.000003)[&label=92.9]:0.000369)[&label=0]:0.00012)[&label=0]:0.000003,OQ821551|DENV3|CLADE_III|North_America|Cuba|2022-09-23:0.000612)[&label=0]:0.000001,OQ821595|DENV3|CLADE_III|North_America|Cuba|2022-12-18:0.000353)[&label=79.3]:0.00012,(OQ821537|DENV3|CLADE_III|North_America|Cuba|2022-09-05:0.000312,((PQ340841|DENV3|CLADE_III|North_America|USA|2024-08-01:0.00177,OR977082|DENV3|CLADE_III|North_America|USA|2023-11-01:0.001038)[&label=95.5]:0.000521,PQ155041|DENV3|CLADE_III|North_America|USA|2024-04-21:0.001663)[&label=94.5]:0.000415)[&label=0]:0.000102)[&label=0]:0.000001,PQ340845|DENV3|CLADE_III|North_America|USA|2024-08-09:0.001765)[&label=0]:0.000003,((((OQ821528|DENV3|CLADE_III|North_America|Cuba|2022-08-24:0.00057,(((PP692466|DENV3|CLADE_III|North_America|USA|2023-12-13:0.000633,PQ340849|DENV3|CLADE_III|North_America|USA|2024-08-22:0.000623)[&label=75.2]:0.000102,OR771126|DENV3|CLADE_III|North_America|USA|2023-07-12:0.000518)[&label=87.4]:0.000207,PP692448|DENV3|CLADE_III|North_America|USA|2023-11-29:0.001351)[&label=92.3]:0.000414)[&label=0]:0.000002,(OR821934|DENV3|CLADE_III|North_America|USA|2023-08-21:0.001266,((PQ155028|DENV3|CLADE_III|North_America|USA|2024-03-11:0.001766,OR150750|DENV3|CLADE_III|North_America|USA|2023-01-10:0.000833)[&label=0]:0.000002,(OR771152|DENV3|CLADE_III|North_America|USA|2023-08-09:0.001039,OR771176|DENV3|CLADE_III|North_America|USA|2023-09-06:0.000725)[&label=96.1]:0.000519)[&label=88]:0.000207)[&label=0]:0.000002)[&label=0]:0.000002,((OQ821536|DENV3|CLADE_III|North_America|Cuba|2022-09-03:0.000001,(PP708036|DENV3|CLADE_III|North_America|USA|2024-01-06:0.00083,PQ154999|DENV3|CLADE_III|North_America|USA|2023-10-05:0.000935)[&label=97.5]:0.000726)[&label=0]:0.000002,((OQ821582|DENV3|CLADE_III|North_America|Cuba|2022-11-30:0.000002,PP709315|DENV3|CLADE_III|North_America|USA|2022-11-30:0.000002)[&label=96.5]:0.000311,((((OR654277|DENV3|CLADE_III|North_America|USA|2023-06-08:0.000001,OR771197|DENV3|CLADE_III|North_America|USA|2023-10-03:0.000414)[&label=0]:0.000001,OR977093|DENV3|CLADE_III|North_America|USA|2023-11-14:0.000207)[&label=94.6]:0.000415,(((OR771179|DENV3|CLADE_III|North_America|USA|2023-09-11:0.000001,(OR771181|DENV3|CLADE_III|North_America|USA|2023-09-12:0.000313,((((PP708030|DENV3|CLADE_III|North_America|USA|2024-01-08:0.000207,OR977091|DENV3|CLADE_III|North_America|USA|2023-11-15:0.000002)[&label=86.3]:0.000103,OR771192|DENV3|CLADE_III|North_America|USA|2023-10-04:0.000415)[&label=0]:0.000003,((OR977097|DENV3|CLADE_III|North_America|USA|2023-11-20:0.000518,OR977092|DENV3|CLADE_III|North_America|USA|2023-11-15:0.000103)[&label=76.5]:0.000103,OR977085|DENV3|CLADE_III|North_America|USA|2023-10-28:0.000103)[&label=0]:0.000003)[&label=0]:0.000003,PP692455|DENV3|CLADE_III|North_America|USA|2023-11-12:0.000104)[&label=75.2]:0.000104)[&label=77.1]:0.000104)[&label=0]:0.000003,((OR977081|DENV3|CLADE_III|North_America|USA|2023-10-25:0.000207,OR821954|DENV3|CLADE_III|North_America|USA|2023-10-10:0.000211)[&label=89.5]:0.000207,OR977088|DENV3|CLADE_III|North_America|USA|2023-11-07:0.000207)[&label=0]:0.000003)[&label=0]:0.000002,OR771169|DENV3|CLADE_III|North_America|USA|2023-08-31:0.000104)[&label=97.5]:0.000623)[&label=99.8]:0.001149,OR771125|DENV3|CLADE_III|North_America|USA|2023-07-07:0.001251)[&label=74.4]:0.000099)[&label=0]:0.000002)[&label=0]:0.000002)[&label=0]:0.000001,(((((OQ821564|DENV3|CLADE_III|North_America|Cuba|2022-10-07:0.00083,(OR821953|DENV3|CLADE_III|North_America|USA|2023-10-07:0.001974,(OQ836210|DENV3|CLADE_III|North_America|USA|2022-07-30:0.000002,OQ836211|DENV3|CLADE_III|North_America|USA|2022-07-27:0.000002)[&label=94.6]:0.000329)[&label=0]:0.000002)[&label=0]:0.000002,(OQ821569|DENV3|CLADE_III|North_America|Cuba|2022-10-21:0.000528,((OR771128|DENV3|CLADE_III|North_America|USA|2023-07-06:0.000103,OR771165|DENV3|CLADE_III|North_America|USA|2023-09-02:0.000311)[&label=93.6]:0.000373,OQ919690|DENV3|CLADE_III|North_America|Cuba|2022-10-05:0.000003)[&label=91.3]:0.000248)[&label=0]:0.000001)[&label=0]:0.000003,PQ340827|DENV3|CLADE_III|North_America|USA|2024-07-10:0.001453)[&label=74.2]:0.000103,OR977087|DENV3|CLADE_III|North_America|USA|2023-11-06:0.001245)[&label=76.5]:0.000104,((((((((OR771149|DENV3|CLADE_III|North_America|USA|2023-08-11:0.000208,(OR771185|DENV3|CLADE_III|North_America|USA|2023-09-16:0.000103,OR821936|DENV3|CLADE_III|North_America|USA|2023-09-21:0.000001)[&label=84.7]:0.000103)[&label=0]:0.000003,(OR771133|DENV3|CLADE_III|North_America|USA|2023-07-31:0.000104,OR821943|DENV3|CLADE_III|North_America|USA|2023-09-25:0.000207)[&label=0]:0.000003)[&label=75.1]:0.000103,PQ340828|DENV3|CLADE_III|North_America|USA|2024-07-14:0.001246)[&label=98.7]:0.000622,(((PQ155002|DENV3|CLADE_III|North_America|USA|2023-12-09:0.000937,PP708040|DENV3|CLADE_III|North_America|USA|2024-01-30:0.001363)[&label=84.4]:0.000203,OQ821516|DENV3|CLADE_III|North_America|Cuba|2022-08-15:0.000409)[&label=0]:0.000003,OQ821532|DENV3|CLADE_III|North_America|Cuba|2022-08-30:0.000001)[&label=0]:0.000002)[&label=90.7]:0.000207,(OR771153|DENV3|CLADE_III|North_America|USA|2023-08-11:0.000933,OR771148|DENV3|CLADE_III|North_America|USA|2023-08-13:0.001037)[&label=74]:0.000104)[&label=80.1]:0.000103,PP708035|DENV3|CLADE_III|North_America|USA|2024-01-13:0.001557)[&label=0]:0.000002,((OR821930|DENV3|CLADE_III|North_America|USA|2023-07-10:0.000102,OR771161|DENV3|CLADE_III|North_America|USA|2023-08-23:0.000417)[&label=100]:0.001038,(((OQ821577|DENV3|CLADE_III|North_America|Cuba|2022-11-18:0.000002,OQ821573|DENV3|CLADE_III|North_America|Cuba|2022-11-04:0.000461)[&label=84.4]:0.000151,(((OQ836205|DENV3|CLADE_III|North_America|USA|2022-10-29:0.000324,OQ836208|DENV3|CLADE_III|North_America|USA|2022-12-27:0.000001)[&label=86.4]:0.000243,OQ836209|DENV3|CLADE_III|North_America|USA|2023-01-24:0.000849)[&label=97.7]:0.000666,(OQ821556|DENV3|CLADE_III|North_America|Cuba|2022-09-25:0.000535,OQ821581|DENV3|CLADE_III|North_America|Cuba|2022-11-29:0.000834)[&label=73.9]:0.000104)[&label=0]:0.000002)[&label=0]:0.000089,OQ821566|DENV3|CLADE_III|North_America|Cuba|2022-10-15:0.000362)[&label=0]:0.000012)[&label=0]:0.000001)[&label=0]:0.000001,(OR771142|DENV3|CLADE_III|North_America|USA|2023-08-02:0.00031,PP692465|DENV3|CLADE_III|North_America|USA|2023-12-12:0.000934)[&label=97.9]:0.000623)[&label=91.2]:0.000207)[&label=0]:0.000003)[&label=0]:0.000002)[&label=0]:0.000003,(((((OQ821562|DENV3|CLADE_III|North_America|Cuba|2022-10-02:0.000344,(OR771120|DENV3|CLADE_III|North_America|USA|2023-03-29:0.000416,PP692463|DENV3|CLADE_III|North_America|USA|2023-12-08:0.00156)[&label=87.5]:0.000206)[&label=90.8]:0.00031,PQ467865|DENV3|CLADE_III|South_America|Peru|2024-04-20:0.001702)[&label=0]:0.000003,(((PP692457|DENV3|CLADE_III|North_America|USA|2023-12-06:0.000935,PQ155023|DENV3|CLADE_III|North_America|USA|2024-02-23:0.00104)[&label=85]:0.000205,OR977075|DENV3|CLADE_III|North_America|USA|2023-10-19:0.000518)[&label=76.8]:0.000104,OR150753|DENV3|CLADE_III|North_America|USA|2023-01-03:0.001037)[&label=87.3]:0.000207)[&label=0]:0.000003,OQ747071|DENV3|CLADE_III|North_America|Cuba|2022-08-16:0.000427)[&label=74.7]:0.000103,PQ129532|DENV3|CLADE_III|North_America|USA|2024-06-23:0.00125)[&label=88.4]:0.000207)[&label=90.1]:0.000207,(((OR821961|DENV3|CLADE_III|North_America|USA|2023-10-03:0.000207,((PQ340822|DENV3|CLADE_III|North_America|USA|2024-06-25:0.000415,PP709324|DENV3|CLADE_III|North_America|USA|2023-12-02:0.000002)[&label=96.5]:0.000311,PP709322|DENV3|CLADE_III|North_America|USA|2023-11-27:0.000207)[&label=0]:0.000002)[&label=91.2]:0.000207,(PP692458|DENV3|CLADE_III|North_America|USA|2023-12-02:0.000621,PQ155039|DENV3|CLADE_III|North_America|USA|2024-04-13:0.000208)[&label=0]:0.000002)[&label=100]:0.001662,(OQ821574|DENV3|CLADE_III|North_America|Cuba|2022-11-07:0.000419,OQ868517|DENV3|CLADE_III|South_America|Brazil|2023-03-12:0.00083)[&label=85.9]:0.000207)[&label=74]:0.000103)[&label=77.3]:0.000102,(((((((((OQ821524|DENV3|CLADE_III|North_America|Cuba|2022-08-20:0.000001,OQ821583|DENV3|CLADE_III|North_America|Cuba|2022-11-30:0.000228)[&label=0]:0.000001,OQ821540|DENV3|CLADE_III|North_America|Cuba|2022-09-08:0.000001)[&label=56.7]:0.000195,OQ821576|DENV3|CLADE_III|North_America|Cuba|2022-11-14:0.000235)[&label=0]:0.000019,PP709325|DENV3|CLADE_III|North_America|USA|2023-11-29:0.00123)[&label=86.9]:0.000225,(PQ155012|DENV3|CLADE_III|North_America|USA|2024-03-25:0.001458,OQ821571|DENV3|CLADE_III|North_America|Cuba|2022-11-03:0.000527)[&label=89.4]:0.000309)[&label=97.1]:0.00052,(((((OQ821508|DENV3|CLADE_III|North_America|Cuba|2022-07-28:0.000104,PP709298|DENV3|CLADE_III|North_America|USA|2023-08-05:0.001244)[&label=0]:0.000002,PQ155030|DENV3|CLADE_III|North_America|USA|2024-03-09:0.001453)[&label=84.5]:0.000103,OR654280|DENV3|CLADE_III|North_America|USA|2023-06-23:0.001352)[&label=0]:0.000003,(OR771175|DENV3|CLADE_III|North_America|USA|2023-09-08:0.000726,OR821963|DENV3|CLADE_III|North_America|USA|2023-10-16:0.000528)[&label=95.2]:0.000414)[&label=89.8]:0.000208,(((((((OR616499|DENV3|CLADE_III|North_America|Dominican_Republic|2023-08-21:0.00064,OR616484|DENV3|CLADE_III|North_America|Dominican_Republic|2023-08-06:0.000107)[&label=76.1]:0.000139,OR616510|DENV3|CLADE_III|North_America|Dominican_Republic|2023-08-15:0.000608)[&label=76.9]:0.000214,OR616498|DENV3|CLADE_III|North_America|Dominican_Republic|2023-08-22:0.000503)[&label=99.7]:0.000995,(OR977066|DENV3|CLADE_III|North_America|USA|2023-07-09:0.000103,PP692454|DENV3|CLADE_III|North_America|USA|2023-11-20:0.000725)[&label=0]:0.000002)[&label=97.3]:0.000414,PQ155008|DENV3|CLADE_III|North_America|USA|2024-03-12:0.000932)[&label=0]:0.000002,OR821956|DENV3|CLADE_III|North_America|USA|2023-10-07:0.000414)[&label=99.4]:0.000725,(OQ821578|DENV3|CLADE_III|North_America|Cuba|2022-11-18:0.000304,OR150749|DENV3|CLADE_III|North_America|USA|2023-01-06:0.001293)[&label=77.7]:0.00016)[&label=0]:0.000003)[&label=97.1]:0.000414)[&label=0]:0.000002,((PQ527035|DENV3|CLADE_III|North_America|USA|2024-06-18:0.001246,(OQ821518|DENV3|CLADE_III|North_America|Cuba|2022-08-18:0.000104,OQ821615|DENV3|CLADE_III|North_America|USA|2022-08-17:0.000001)[&label=74.2]:0.000104)[&label=94.2]:0.000518,((((OQ445895|DENV3|CLADE_III|North_America|USA|2022-08-01:0.001702,OQ445906|DENV3|CLADE_III|North_America|USA|2022-08-03:0.001977)[&label=92.2]:0.000797,((((((((((((((((OQ445896|DENV3|CLADE_III|North_America|USA|2022-07-25:0.001771,OQ445897|DENV3|CLADE_III|North_America|USA|2022-07-25:0.001756)[&label=59.3]:0.000966,(OQ445898|DENV3|CLADE_III|North_America|USA|2022-07-30:0.001009,OQ445912|DENV3|CLADE_III|North_America|USA|2022-08-09:0.002123)[&label=85]:0.00032)[&label=91.2]:0.000922,((OQ445899|DENV3|CLADE_III|North_America|USA|2022-07-28:0.00259,(((OQ445910|DENV3|CLADE_III|North_America|USA|2022-08-08:0.002653,OQ445933|DENV3|CLADE_III|North_America|USA|2022-10-24:0.003846)[&label=66.2]:0.001024,OQ445930|DENV3|CLADE_III|North_America|USA|2022-10-10:0.003774)[&label=79.5]:0.000832,OQ445921|DENV3|CLADE_III|North_America|USA|2022-08-28:0.002761)[&label=62.3]:0.000868)[&label=75.6]:0.001117,OQ445927|DENV3|CLADE_III|North_America|USA|2022-09-25:0.00196)[&label=94.2]:0.001354)[&label=90.8]:0.001085,((OQ445920|DENV3|CLADE_III|North_America|USA|2022-08-18:0.001631,OQ445924|DENV3|CLADE_III|North_America|USA|2022-09-02:0.00314)[&label=95.5]:0.000976,(OQ445934|DENV3|CLADE_III|North_America|USA|2022-10-20:0.001904,OQ445935|DENV3|CLADE_III|North_America|USA|2022-10-26:0.001878)[&label=92.8]:0.000739)[&label=0]:0.000002)[&label=94.4]:0.00068,OQ445901|DENV3|CLADE_III|North_America|USA|2022-07-25:0.00256)[&label=68.5]:0.000646,OQ445928|DENV3|CLADE_III|North_America|USA|2022-09-20:0.001637)[&label=97.6]:0.00095,OQ445902|DENV3|CLADE_III|North_America|USA|2022-07-26:0.002162)[&label=16.5]:0.000318,OQ445917|DENV3|CLADE_III|North_America|USA|2022-08-08:0.002156)[&label=0]:0.000003,((((OQ445904|DENV3|CLADE_III|North_America|USA|2022-07-30:0.010118,OQ445909|DENV3|CLADE_III|North_America|USA|2022-08-08:0.002473)[&label=88.7]:0.000756,OQ445916|DENV3|CLADE_III|North_America|USA|2022-08-10:0.001326)[&label=50.3]:0.000276,OQ445915|DENV3|CLADE_III|North_America|USA|2022-08-10:0.002354)[&label=78]:0.000233,OQ445914|DENV3|CLADE_III|North_America|USA|2022-08-04:0.002691)[&label=75.5]:0.000218)[&label=96.2]:0.000676,OQ445932|DENV3|CLADE_III|North_America|USA|2022-10-23:0.000931)[&label=93.7]:0.000569,OQ445923|DENV3|CLADE_III|North_America|USA|2022-09-05:0.002379)[&label=81]:0.000243,(OQ445905|DENV3|CLADE_III|North_America|USA|2022-08-02:0.002025,OQ445913|DENV3|CLADE_III|North_America|USA|2022-08-09:0.002417)[&label=96.8]:0.001053)[&label=74.2]:0.000492,((OQ445903|DENV3|CLADE_III|North_America|USA|2022-07-19:0.001724,(OQ445908|DENV3|CLADE_III|North_America|USA|2022-07-27:0.002122,OQ445926|DENV3|CLADE_III|North_America|USA|2022-09-11:0.001118)[&label=97.6]:0.00096)[&label=79.3]:0.000462,OQ445922|DENV3|CLADE_III|North_America|USA|2022-08-29:0.002607)[&label=94.9]:0.000716)[&label=72]:0.000135,(OQ445918|DENV3|CLADE_III|North_America|USA|2022-08-09:0.001841,OQ445919|DENV3|CLADE_III|North_America|USA|2022-08-15:0.002059)[&label=97.6]:0.000954)[&label=97.8]:0.000912,OQ445929|DENV3|CLADE_III|North_America|USA|2022-09-25:0.001896)[&label=72.9]:0.000496,OQ445925|DENV3|CLADE_III|North_America|USA|2022-09-14:0.002223)[&label=13.6]:0.000262)[&label=92.8]:0.000857,OQ445911|DENV3|CLADE_III|North_America|USA|2022-08-06:0.001398)[&label=100]:0.003254,(((((((((((((OQ445907|DENV3|CLADE_III|North_America|USA|2022-08-03:0.001558,(OQ445941|DENV3|CLADE_III|North_America|USA|2022-07-21:0.000216,OQ445949|DENV3|CLADE_III|North_America|USA|2022-07-15:0.000001)[&label=90.3]:0.000322)[&label=0]:0.000003,((OQ445936|DENV3|CLADE_III|North_America|USA|2022-07-26:0.000098,OQ445945|DENV3|CLADE_III|North_America|USA|2022-07-17:0.000329)[&label=0]:0.00001,OQ445958|DENV3|CLADE_III|North_America|USA|2022-06-28:0.00043)[&label=0]:0.000002)[&label=0]:0.000001,(OQ445950|DENV3|CLADE_III|North_America|USA|2022-07-09:0.000216,OQ445951|DENV3|CLADE_III|North_America|USA|2022-07-09:0.000108)[&label=80.2]:0.000107)[&label=0]:0.000001,(OQ445946|DENV3|CLADE_III|North_America|USA|2022-08-09:0.001406,OQ445948|DENV3|CLADE_III|North_America|USA|2022-07-29:0.000108)[&label=76.8]:0.000107)[&label=0]:0.000003,OQ445957|DENV3|CLADE_III|North_America|USA|2022-06-25:0.000323)[&label=89.7]:0.000357,OQ445960|DENV3|CLADE_III|North_America|USA|2022-06-21:0.000216)[&label=60.5]:0.000176,OQ445942|DENV3|CLADE_III|North_America|USA|2022-07-22:0.000872)[&label=0]:0.000003,OQ445959|DENV3|CLADE_III|North_America|USA|2022-06-29:0.000431)[&label=0]:0.000003,OQ445961|DENV3|CLADE_III|North_America|USA|2022-05-22:0.000216)[&label=0]:0.000001,OQ445954|DENV3|CLADE_III|North_America|USA|2022-07-08:0.000538)[&label=89.9]:0.000216,(((OQ445938|DENV3|CLADE_III|North_America|USA|2022-07-21:0.000754,OQ445939|DENV3|CLADE_III|North_America|USA|2022-07-22:0.000216)[&label=92.3]:0.000323,(OQ445952|DENV3|CLADE_III|North_America|USA|2022-07-10:0.000107,OQ445953|DENV3|CLADE_III|North_America|USA|2022-07-13:0.000107)[&label=86.2]:0.000216)[&label=96.3]:0.000431,OQ445943|DENV3|CLADE_III|North_America|USA|2022-07-19:0.000861)[&label=0]:0.000002)[&label=0]:0.000003,(OQ445937|DENV3|CLADE_III|North_America|USA|2022-07-22:0.000645,(OQ445947|DENV3|CLADE_III|North_America|USA|2022-08-05:0.000108,OQ445955|DENV3|CLADE_III|North_America|USA|2022-07-09:0.000538)[&label=78.4]:0.000107)[&label=0]:0.000002)[&label=0]:0.000003,(OQ445940|DENV3|CLADE_III|North_America|USA|2022-07-09:0.000754,((OQ445944|DENV3|CLADE_III|North_America|USA|2022-07-22:0.000539,OQ445956|DENV3|CLADE_III|North_America|USA|2022-07-06:0.001077)[&label=0]:0.000003,OQ445962|DENV3|CLADE_III|North_America|USA|2022-06-28:0.000327)[&label=94.9]:0.000431)[&label=75.9]:0.000107)[&label=74]:0.000109)[&label=99.5]:0.001089)[&label=0]:0.000002)[&label=0]:0.000002,(((((OQ821548|DENV3|CLADE_III|North_America|Cuba|2022-09-21:0.000489,((OR654266|DENV3|CLADE_III|North_America|USA|2023-01-29:0.001142,(OR771127|DENV3|CLADE_III|North_America|USA|2023-07-11:0.000726,OR771145|DENV3|CLADE_III|North_America|USA|2023-08-07:0.000209)[&label=98.1]:0.000623)[&label=0]:0.000003,OQ821614|DENV3|CLADE_III|North_America|USA|2022-08-11:0.000002)[&label=82]:0.000205)[&label=0]:0.000002,(((OR771151|DENV3|CLADE_III|North_America|USA|2023-08-11:0.000313,OR771187|DENV3|CLADE_III|North_America|USA|2023-09-14:0.000318)[&label=99.6]:0.001042,OQ821511|DENV3|CLADE_III|North_America|Cuba|2022-08-09:0.000113)[&label=96.2]:0.000417,(OQ821506|DENV3|CLADE_III|North_America|Cuba|2022-07-23:0.000104,OQ821515|DENV3|CLADE_III|North_America|Cuba|2022-08-14:0.000213)[&label=90.4]:0.000208)[&label=0]:0.000003)[&label=0]:0.000002,(PP692472|DENV3|CLADE_III|North_America|USA|2023-12-31:0.001041,PQ340824|DENV3|CLADE_III|North_America|USA|2024-07-07:0.000516)[&label=99.4]:0.001041)[&label=82.8]:0.000103,(((((OQ821509|DENV3|CLADE_III|North_America|Cuba|2022-08-05:0.000208,((OR771136|DENV3|CLADE_III|North_America|USA|2023-07-27:0.000414,(((OR821933|DENV3|CLADE_III|North_America|USA|2023-07-19:0.000103,OR771166|DENV3|CLADE_III|North_America|USA|2023-08-31:0.000208)[&label=0]:0.000003,OR654279|DENV3|CLADE_III|North_America|USA|2023-06-23:0.000104)[&label=84]:0.000103,OR771178|DENV3|CLADE_III|North_America|USA|2023-09-11:0.000311)[&label=0]:0.000003)[&label=99.8]:0.000829,((OR771139|DENV3|CLADE_III|North_America|USA|2023-08-07:0.000205,(PQ527045|DENV3|CLADE_III|North_America|USA|2024-08-13:0.000103,PQ340848|DENV3|CLADE_III|North_America|USA|2024-08-19:0.000312)[&label=99.7]:0.001042)[&label=98.6]:0.000733,OR771123|DENV3|CLADE_III|North_America|USA|2023-07-04:0.001773)[&label=74.7]:0.000099)[&label=0]:0.000002)[&label=83.8]:0.000103,PQ207070|DENV3|CLADE_III|North_America|USA|2023-10-08:0.001175)[&label=0]:0.000003,PQ207071|DENV3|CLADE_III|North_America|USA|2024-06-04:0.001982)[&label=0]:0.000089,OQ821553|DENV3|CLADE_III|North_America|Cuba|2022-09-23:0.000516)[&label=0]:0.000011,OR977095|DENV3|CLADE_III|North_America|USA|2023-11-11:0.001873)[&label=96.4]:0.000418)[&label=0]:0.000003,(((((((PP709319|DENV3|CLADE_III|North_America|USA|2023-11-14:0.000311,PP708037|DENV3|CLADE_III|North_America|USA|2024-01-19:0.000525)[&label=0]:0.000003,(PQ340830|DENV3|CLADE_III|North_America|USA|2024-07-22:0.000311,PQ207073|DENV3|CLADE_III|North_America|USA|2024-07-03:0.000208)[&label=99.7]:0.00083)[&label=99.5]:0.000725,OQ821558|DENV3|CLADE_III|North_America|Cuba|2022-09-26:0.000208)[&label=0]:0.000002,(((OR771154|DENV3|CLADE_III|North_America|USA|2023-08-17:0.000415,(PQ340836|DENV3|CLADE_III|North_America|USA|2024-07-29:0.000311,PP708041|DENV3|CLADE_III|North_America|USA|2024-02-04:0.000001)[&label=95.3]:0.000416)[&label=99.7]:0.001136,OQ821535|DENV3|CLADE_III|North_America|Cuba|2022-09-01:0.000469)[&label=41.2]:0.000112,OR162312|DENV3|CLADE_III|North_America|USA|2022-12-02:0.00105)[&label=0]:0.000003)[&label=0]:0.000002,(OQ821550|DENV3|CLADE_III|North_America|Cuba|2022-09-22:0.000104,OQ821593|DENV3|CLADE_III|North_America|Cuba|2022-12-16:0.000733)[&label=88.4]:0.00021)[&label=0]:0.000003,OQ821513|DENV3|CLADE_III|North_America|Cuba|2022-08-12:0.000227)[&label=88.3]:0.000206,(((OQ821555|DENV3|CLADE_III|North_America|Cuba|2022-09-25:0.000522,OQ919692|DENV3|CLADE_III|North_America|Cuba|2022-12-04:0.000761)[&label=0]:0.000003,OQ821570|DENV3|CLADE_III|North_America|Cuba|2022-10-30:0.000623)[&label=0]:0.000002,(OR821931|DENV3|CLADE_III|North_America|USA|2023-07-12:0.000001,OR771131|DENV3|CLADE_III|North_America|USA|2023-07-26:0.000001)[&label=99.9]:0.00114)[&label=98.7]:0.000621)[&label=0]:0.000002)[&label=0]:0.000001)[&label=0]:0.000003,(((((((OQ821546|DENV3|CLADE_III|North_America|Cuba|2022-09-17:0.000358,PQ155049|DENV3|CLADE_III|North_America|USA|2024-05-25:0.002485)[&label=84.8]:0.000223,(((((OR771150|DENV3|CLADE_III|North_America|USA|2023-08-09:0.000726,OR771141|DENV3|CLADE_III|North_America|USA|2023-08-03:0.000623)[&label=95.5]:0.000518,(PQ527040|DENV3|CLADE_III|North_America|USA|2024-08-13:0.00198,PP708031|DENV3|CLADE_III|North_America|USA|2024-01-09:0.000728)[&label=95.7]:0.000516)[&label=0]:0.000002,((OR771144|DENV3|CLADE_III|North_America|USA|2023-08-04:0.000001,(PP709296|DENV3|CLADE_III|North_America|USA|2023-07-24:0.000001,PP709295|DENV3|CLADE_III|North_America|USA|2023-07-30:0.000001)[&label=0]:0.000002)[&label=98.7]:0.000622,(OR821938|DENV3|CLADE_III|North_America|USA|2023-09-23:0.001049,((OR771170|DENV3|CLADE_III|North_America|USA|2023-09-05:0.000311,PQ154998|DENV3|CLADE_III|North_America|USA|2023-10-09:0.001349)[&label=0]:0.000002,PP692462|DENV3|CLADE_III|North_America|USA|2023-12-05:0.000621)[&label=93.3]:0.000312)[&label=75.4]:0.000102)[&label=0]:0.000003)[&label=0]:0.000003,PQ154997|DENV3|CLADE_III|North_America|USA|2023-10-03:0.001037)[&label=93.2]:0.00031,(OQ821565|DENV3|CLADE_III|North_America|Cuba|2022-10-14:0.000216,OQ821567|DENV3|CLADE_III|North_America|Cuba|2022-10-19:0.000478)[&label=87.9]:0.000215)[&label=0]:0.000002)[&label=0]:0.000002,((OR654274|DENV3|CLADE_III|North_America|USA|2023-05-28:0.001037,(OR654283|DENV3|CLADE_III|North_America|USA|2023-07-02:0.000418,(((OR654278|DENV3|CLADE_III|North_America|USA|2023-06-18:0.000207,OR771186|DENV3|CLADE_III|North_America|USA|2023-09-21:0.000622)[&label=74.5]:0.000104,(OR977069|DENV3|CLADE_III|North_America|USA|2023-07-21:0.000003,OR771164|DENV3|CLADE_III|North_America|USA|2023-08-28:0.000104)[&label=94.3]:0.000311)[&label=77.5]:0.000104,(((OR821937|DENV3|CLADE_III|North_America|USA|2023-09-24:0.000311,OR771162|DENV3|CLADE_III|North_America|USA|2023-08-31:0.000415)[&label=87.4]:0.000207,OR977067|DENV3|CLADE_III|North_America|USA|2023-07-04:0.000415)[&label=76.4]:0.000103,OR771132|DENV3|CLADE_III|North_America|USA|2023-07-26:0.000311)[&label=76.3]:0.000103)[&label=93.4]:0.000311)[&label=95.4]:0.000415)[&label=74.9]:0.000103,(OR150751|DENV3|CLADE_III|North_America|USA|2023-01-09:0.000486,OR771129|DENV3|CLADE_III|North_America|USA|2023-07-13:0.001273)[&label=84.1]:0.00024)[&label=0]:0.000003)[&label=0]:0.000003,(((((((((OR616483|DENV3|CLADE_III|North_America|Dominican_Republic|2023-08-15:0.000002,OR616491|DENV3|CLADE_III|North_America|Dominican_Republic|2023-08-15:0.000107)[&label=99.8]:0.001174,(((((OR616485|DENV3|CLADE_III|North_America|Dominican_Republic|2023-08-06:0.000213,(OR616486|DENV3|CLADE_III|North_America|Dominican_Republic|2023-08-09:0.000428,(OR616522|DENV3|CLADE_III|North_America|Dominican_Republic|2023-08-28:0.000429,OR616521|DENV3|CLADE_III|North_America|Dominican_Republic|2023-08-27:0.00064)[&label=74.3]:0.000213)[&label=0]:0.000003)[&label=97.2]:0.000427,(OR616519|DENV3|CLADE_III|North_America|Dominican_Republic|2023-08-24:0.000107,OR616520|DENV3|CLADE_III|North_America|Dominican_Republic|2023-08-27:0.000002)[&label=100]:0.001175)[&label=0]:0.000002,((OR616492|DENV3|CLADE_III|North_America|Dominican_Republic|2023-08-15:0.000535,((OR616493|DENV3|CLADE_III|North_America|Dominican_Republic|2023-08-16:0.000107,OR616518|DENV3|CLADE_III|North_America|Dominican_Republic|2023-08-28:0.000533)[&label=77.1]:0.000107,OR616500|DENV3|CLADE_III|North_America|Dominican_Republic|2023-08-20:0.000107)[&label=87.4]:0.000213)[&label=80.4]:0.000213,OR616501|DENV3|CLADE_III|North_America|Dominican_Republic|2023-08-19:0.001068)[&label=0]:0.000002)[&label=0]:0.000002,(OR616530|DENV3|CLADE_III|North_America|Dominican_Republic|2023-07-02:0.000113,(OR616531|DENV3|CLADE_III|North_America|Dominican_Republic|2023-07-17:0.000221,OR616534|DENV3|CLADE_III|North_America|Dominican_Republic|2023-07-16:0.000526)[&label=21.2]:0.000106)[&label=96.6]:0.000521)[&label=72.7]:0.000104,OR616535|DENV3|CLADE_III|North_America|Dominican_Republic|2023-07-17:0.000321)[&label=42.5]:0.000106)[&label=0]:0.000003,(OR616502|DENV3|CLADE_III|North_America|Dominican_Republic|2023-08-21:0.000107,OR616503|DENV3|CLADE_III|North_America|Dominican_Republic|2023-05-21:0.000107)[&label=99.9]:0.001177)[&label=79.8]:0.000106,((((((OR616488|DENV3|CLADE_III|North_America|Dominican_Republic|2023-08-14:0.000425,OR616487|DENV3|CLADE_III|North_America|Dominican_Republic|2023-08-14:0.000003)[&label=34.4]:0.000213,OR616496|DENV3|CLADE_III|North_America|Dominican_Republic|2023-08-21:0.000427)[&label=99.1]:0.000642,OR616525|DENV3|CLADE_III|North_America|Dominican_Republic|2023-08-30:0.000427)[&label=0]:0.000002,(OR616506|DENV3|CLADE_III|North_America|Dominican_Republic|2023-08-21:0.000642,((OR616516|DENV3|CLADE_III|North_America|Dominican_Republic|2023-08-29:0.000324,OR616504|DENV3|CLADE_III|North_America|Dominican_Republic|2023-08-17:0.001068)[&label=76.6]:0.000214,OR616524|DENV3|CLADE_III|North_America|Dominican_Republic|2023-08-22:0.000852)[&label=76.1]:0.000109)[&label=76.7]:0.000107)[&label=99.9]:0.000961,((OR616512|DENV3|CLADE_III|North_America|Dominican_Republic|2023-08-27:0.000643,OR616505|DENV3|CLADE_III|North_America|Dominican_Republic|2023-08-24:0.000536)[&label=74.2]:0.000107,(((OR616489|DENV3|CLADE_III|North_America|Dominican_Republic|2023-08-15:0.000193,OR616490|DENV3|CLADE_III|North_America|Dominican_Republic|2023-08-17:0.000342)[&label=7.5]:0.000107,OR616497|DENV3|CLADE_III|North_America|Dominican_Republic|2023-08-22:0.000815)[&label=76.6]:0.000146,(OR616509|DENV3|CLADE_III|North_America|Dominican_Republic|2023-08-25:0.000534,OR616523|DENV3|CLADE_III|North_America|Dominican_Republic|2023-08-28:0.000107)[&label=38]:0.000107)[&label=0]:0.000003)[&label=97.2]:0.000427)[&label=0]:0.000003,((OR616507|DENV3|CLADE_III|North_America|Dominican_Republic|2023-08-25:0.00032,(OR616537|DENV3|CLADE_III|North_America|Dominican_Republic|2023-07-27:0.000106,OR616529|DENV3|CLADE_III|North_America|Dominican_Republic|2023-08-29:0.00032)[&label=95.7]:0.000428)[&label=0]:0.000003,(OR616508|DENV3|CLADE_III|North_America|Dominican_Republic|2023-08-25:0.000641,OR616536|DENV3|CLADE_III|North_America|Dominican_Republic|2023-07-21:0.000642)[&label=77]:0.000106)[&label=0]:0.000001)[&label=0]:0.000002)[&label=76.8]:0.000106,(OR616532|DENV3|CLADE_III|North_America|Dominican_Republic|2023-07-19:0.000107,OR616533|DENV3|CLADE_III|North_America|Dominican_Republic|2023-07-14:0.000213)[&label=93]:0.000321)[&label=99.8]:0.000845,(PP692467|DENV3|CLADE_III|North_America|USA|2023-12-19:0.00083,(PQ340821|DENV3|CLADE_III|North_America|USA|2024-06-19:0.001453,(OR771156|DENV3|CLADE_III|North_America|USA|2023-09-01:0.000001,PP692450|DENV3|CLADE_III|North_America|USA|2023-11-29:0.000519)[&label=0]:0.000003)[&label=75.3]:0.000102)[&label=96.7]:0.000416)[&label=0]:0.000002,((PQ340817|DENV3|CLADE_III|North_America|USA|2024-06-22:0.000519,PQ155040|DENV3|CLADE_III|North_America|USA|2024-04-13:0.00031)[&label=99.7]:0.001143,(((((OR771184|DENV3|CLADE_III|North_America|USA|2023-09-11:0.000103,PQ207072|DENV3|CLADE_III|North_America|USA|2024-06-24:0.000311)[&label=0]:0.000001,PQ340837|DENV3|CLADE_III|North_America|USA|2024-08-05:0.000943)[&label=77.1]:0.000103,PP692453|DENV3|CLADE_III|North_America|USA|2023-11-16:0.000518)[&label=94.9]:0.000311,PQ155054|DENV3|CLADE_III|North_America|USA|2024-06-06:0.001245)[&label=0]:0.000002,PP692459|DENV3|CLADE_III|North_America|USA|2023-12-02:0.000829)[&label=94]:0.000311)[&label=0]:0.000003)[&label=0]:0.000003,PP709304|DENV3|CLADE_III|North_America|USA|2023-08-30:0.000829)[&label=98.3]:0.000518,((OR654267|DENV3|CLADE_III|North_America|USA|2023-01-31:0.00116,PQ155024|DENV3|CLADE_III|North_America|USA|2024-02-27:0.002495)[&label=85.4]:0.000215,((PQ129528|DENV3|CLADE_III|North_America|USA|2024-06-01:0.00052,PQ248581|DENV3|CLADE_III|North_America|USA|2024-08-02:0.000932)[&label=84]:0.000217,PQ457108|DENV3|CLADE_III|North_America|USA|2024-09-19:0.001251)[&label=98.3]:0.000662)[&label=86.1]:0.000207)[&label=75.8]:0.000104)[&label=0]:0.000002,(((OQ821616|DENV3|CLADE_III|North_America|USA|2022-10-04:0.000001,((OQ821620|DENV3|CLADE_III|North_America|USA|2022-11-21:0.000001,(OQ821618|DENV3|CLADE_III|North_America|USA|2022-10-15:0.000001,(OQ821619|DENV3|CLADE_III|North_America|USA|2022-11-17:0.000001,OQ919689|DENV3|CLADE_III|North_America|USA|2022-09-22:0.000147)[&label=0]:0.000002)[&label=0]:0.000002)[&label=0]:0.000003,OQ821621|DENV3|CLADE_III|North_America|USA|2022-11-28:0.000224)[&label=0]:0.000001)[&label=97]:0.000642,(OQ821572|DENV3|CLADE_III|North_America|Cuba|2022-11-03:0.000719,PQ340818|DENV3|CLADE_III|North_America|USA|2024-07-02:0.001498)[&label=86.4]:0.000269)[&label=74.4]:0.000103,((PP709312|DENV3|CLADE_III|North_America|USA|2022-11-25:0.000623,OR150754|DENV3|CLADE_III|North_America|USA|2023-01-08:0.000934)[&label=90.2]:0.000311,PP709299|DENV3|CLADE_III|North_America|USA|2023-08-08:0.00135)[&label=77.3]:0.000103)[&label=88.9]:0.000207)[&label=78.8]:0.000104,(((OQ821584|DENV3|CLADE_III|North_America|Cuba|2022-11-30:0.000617,(OQ821539|DENV3|CLADE_III|North_America|Cuba|2022-09-07:0.000415,(((((OR616517|DENV3|CLADE_III|North_America|Dominican_Republic|2023-08-25:0.000534,OR616495|DENV3|CLADE_III|North_America|Dominican_Republic|2023-08-29:0.000534)[&label=0]:0.000001,(((((OR616526|DENV3|CLADE_III|North_America|Dominican_Republic|2023-08-30:0.000964,OR616528|DENV3|CLADE_III|North_America|Dominican_Republic|2023-08-12:0.000536)[&label=75]:0.000108,OR616513|DENV3|CLADE_III|North_America|Dominican_Republic|2023-08-22:0.000642)[&label=41.5]:0.000107,OR616514|DENV3|CLADE_III|North_America|Dominican_Republic|2023-08-27:0.000963)[&label=75]:0.000109,OR616515|DENV3|CLADE_III|North_America|Dominican_Republic|2023-08-26:0.000749)[&label=0]:0.000001,OR616494|DENV3|CLADE_III|North_America|Dominican_Republic|2023-08-24:0.000749)[&label=0]:0.000001)[&label=0]:0.000001,(OR616527|DENV3|CLADE_III|North_America|Dominican_Republic|2023-08-30:0.000213,OR616538|DENV3|CLADE_III|North_America|Dominican_Republic|2023-08-03:0.000748)[&label=0]:0.000001)[&label=0]:0.000003,OR616511|DENV3|CLADE_III|North_America|Dominican_Republic|2023-08-26:0.000428)[&label=99.8]:0.000964,(OR771198|DENV3|CLADE_III|North_America|USA|2023-10-02:0.000624,(PQ155004|DENV3|CLADE_III|North_America|USA|2023-12-27:0.001352,PQ154992|DENV3|CLADE_III|North_America|USA|2023-09-18:0.000417)[&label=74.7]:0.000101)[&label=72.4]:0.000102)[&label=97.4]:0.00052)[&label=83.3]:0.000206)[&label=0]:0.000001,((PP708029|DENV3|CLADE_III|North_America|USA|2024-01-02:0.00021,PQ155029|DENV3|CLADE_III|North_America|USA|2024-03-13:0.000832)[&label=99.8]:0.001043,OR771174|DENV3|CLADE_III|North_America|USA|2023-09-15:0.001353)[&label=86.7]:0.000205)[&label=0]:0.000002,((((((OQ821520|DENV3|CLADE_III|North_America|Cuba|2022-08-18:0.000623,OQ821519|DENV3|CLADE_III|North_America|Cuba|2022-08-18:0.000003)[&label=0]:0.000002,OQ821529|DENV3|CLADE_III|North_America|Cuba|2022-08-24:0.000107)[&label=0]:0.000003,OQ821613|DENV3|CLADE_III|North_America|USA|2022-08-08:0.000339)[&label=82.2]:0.000307,PP692464|DENV3|CLADE_III|North_America|USA|2023-12-07:0.001662)[&label=0]:0.000002,(PQ527039|DENV3|CLADE_III|North_America|USA|2024-07-31:0.000207,PQ207078|DENV3|CLADE_III|North_America|USA|2024-06-29:0.000001)[&label=99.9]:0.001141)[&label=90.8]:0.000207,((OR771115|DENV3|CLADE_III|North_America|USA|2023-03-06:0.000415,OR150752|DENV3|CLADE_III|North_America|USA|2023-01-11:0.000417)[&label=0]:0.000001,(((OR771160|DENV3|CLADE_III|North_America|USA|2023-08-06:0.000416,PQ340832|DENV3|CLADE_III|North_America|USA|2024-07-18:0.000726)[&label=98.1]:0.000623,OQ821547|DENV3|CLADE_III|North_America|Cuba|2022-09-17:0.000318)[&label=75.7]:0.000103,((((PQ340840|DENV3|CLADE_III|North_America|USA|2024-08-05:0.00135,PQ155009|DENV3|CLADE_III|North_America|USA|2024-03-13:0.000622)[&label=72.4]:0.000103,(PQ527043|DENV3|CLADE_III|North_America|USA|2024-08-04:0.001037,PQ340820|DENV3|CLADE_III|North_America|USA|2024-07-17:0.001557)[&label=0]:0.000003)[&label=87]:0.000206,OR977068|DENV3|CLADE_III|North_America|USA|2023-07-14:0.000311)[&label=100]:0.00135,OQ821541|DENV3|CLADE_III|North_America|Cuba|2022-09-12:0.000125)[&label=0]:0.000002)[&label=0]:0.000003)[&label=78.8]:0.000103)[&label=91]:0.000207)[&label=98.4]:0.000518)[&label=79.7]:0.000103,((((OQ821512|DENV3|CLADE_III|North_America|Cuba|2022-08-10:0.000544,OQ821526|DENV3|CLADE_III|North_America|Cuba|2022-08-23:0.000003)[&label=96.8]:0.000536,(OQ821597|DENV3|CLADE_III|North_America|Cuba|2022-12-21:0.000761,OR771130|DENV3|CLADE_III|North_America|USA|2023-07-03:0.000667)[&label=77.6]:0.000266)[&label=0]:0.000003,(OR771121|DENV3|CLADE_III|North_America|USA|2023-03-29:0.00104,OR771114|DENV3|CLADE_III|North_America|USA|2023-02-21:0.001249)[&label=59.5]:0.000205)[&label=0]:0.000003,((((((((((OQ821533|DENV3|CLADE_III|North_America|Cuba|2022-08-31:0.000104,OQ821534|DENV3|CLADE_III|North_America|Cuba|2022-08-31:0.000113)[&label=89.2]:0.000208,OR150755|DENV3|CLADE_III|North_America|USA|2023-01-08:0.000829)[&label=0]:0.000002,((((PQ340846|DENV3|CLADE_III|North_America|USA|2024-08-15:0.001039,PQ527044|DENV3|CLADE_III|North_America|USA|2024-08-08:0.00156)[&label=94.7]:0.000414,OQ706228|DENV3|CLADE_III|South_America|Brazil|2023-01-03:0.000208)[&label=75.8]:0.000102,PQ155027|DENV3|CLADE_III|North_America|USA|2024-03-10:0.000831)[&label=98.1]:0.000623,((OR977063|DENV3|CLADE_III|North_America|USA|2023-05-09:0.000104,PQ207069|DENV3|CLADE_III|North_America|USA|2024-06-05:0.001245)[&label=76.2]:0.000104,(PP709317|DENV3|CLADE_III|North_America|USA|2023-11-09:0.000311,OR821965|DENV3|CLADE_III|North_America|USA|2023-10-15:0.000621)[&label=76.3]:0.000104)[&label=99]:0.000621)[&label=0]:0.000002)[&label=0]:0.000003,((((((((((OR771195|DENV3|CLADE_III|North_America|USA|2023-09-26:0.000103,OR771177|DENV3|CLADE_III|North_America|USA|2023-09-06:0.000428)[&label=0]:0.000001,OR771158|DENV3|CLADE_III|North_America|USA|2023-08-22:0.000103)[&label=0]:0.000001,((((OR771171|DENV3|CLADE_III|North_America|USA|2023-09-04:0.000311,OR821958|DENV3|CLADE_III|North_America|USA|2023-10-10:0.000103)[&label=0]:0.000003,(OR821941|DENV3|CLADE_III|North_America|USA|2023-09-26:0.000215,(OR821964|DENV3|CLADE_III|North_America|USA|2023-10-14:0.000311,OR821940|DENV3|CLADE_III|North_America|USA|2023-09-19:0.000103)[&label=87.3]:0.000208)[&label=0]:0.000002)[&label=0]:0.000001,((((OR771167|DENV3|CLADE_III|North_America|USA|2023-08-31:0.000103,(OR771199|DENV3|CLADE_III|North_America|USA|2023-10-03:0.000001,OR771190|DENV3|CLADE_III|North_America|USA|2023-09-29:0.000208)[&label=88.2]:0.000103)[&label=0]:0.000003,OR771191|DENV3|CLADE_III|North_America|USA|2023-09-30:0.000621)[&label=85.2]:0.000103,OR771182|DENV3|CLADE_III|North_America|USA|2023-09-20:0.000103)[&label=0]:0.000002,(((OR977077|DENV3|CLADE_III|North_America|USA|2023-10-22:0.000001,(OR977072|DENV3|CLADE_III|North_America|USA|2023-10-13:0.000104,OR977086|DENV3|CLADE_III|North_America|USA|2023-11-01:0.000103)[&label=0]:0.000003)[&label=0]:0.000001,OR821949|DENV3|CLADE_III|North_America|USA|2023-10-06:0.000001)[&label=81]:0.000103,OR821952|DENV3|CLADE_III|North_America|USA|2023-10-05:0.000208)[&label=79.4]:0.000103)[&label=0]:0.000003)[&label=0]:0.000001,OR821942|DENV3|CLADE_III|North_America|USA|2023-09-27:0.000001)[&label=0]:0.000001)[&label=0]:0.000001,OR821948|DENV3|CLADE_III|North_America|USA|2023-09-30:0.000001)[&label=0]:0.000001,(((OR771180|DENV3|CLADE_III|North_America|USA|2023-09-11:0.000002,OR821951|DENV3|CLADE_III|North_America|USA|2023-10-07:0.000208)[&label=85.1]:0.000103,(OR821955|DENV3|CLADE_III|North_America|USA|2023-10-09:0.000002,OR977076|DENV3|CLADE_III|North_America|USA|2023-10-17:0.000103)[&label=88.4]:0.000103)[&label=0]:0.000002,(OR821945|DENV3|CLADE_III|North_America|USA|2023-09-28:0.000104,PP708038|DENV3|CLADE_III|North_America|USA|2024-01-20:0.000103)[&label=80.3]:0.000103)[&label=0]:0.000003)[&label=0]:0.000001,(OR821950|DENV3|CLADE_III|North_America|USA|2023-10-02:0.000209,OR977099|DENV3|CLADE_III|North_America|USA|2023-11-19:0.000311)[&label=0]:0.000003)[&label=89.4]:0.000208,OR977089|DENV3|CLADE_III|North_America|USA|2023-11-09:0.000621)[&label=73.5]:0.000103,PQ527047|DENV3|CLADE_III|North_America|USA|2024-08-09:0.001454)[&label=98.3]:0.000624,((PP692460|DENV3|CLADE_III|North_America|USA|2023-12-02:0.000311,OR821960|DENV3|CLADE_III|North_America|USA|2023-10-11:0.000208)[&label=0]:0.000002,PQ340823|DENV3|CLADE_III|North_America|USA|2024-06-29:0.000621)[&label=95.1]:0.000311)[&label=74]:0.000103,(((PQ155031|DENV3|CLADE_III|North_America|USA|2024-03-15:0.000519,OR977084|DENV3|CLADE_III|North_America|USA|2023-10-27:0.000519)[&label=96.2]:0.000519,OR977090|DENV3|CLADE_III|North_America|USA|2023-11-01:0.000831)[&label=99.2]:0.000831,OR771124|DENV3|CLADE_III|North_America|USA|2023-07-09:0.000725)[&label=0]:0.000003)[&label=83.4]:0.000103)[&label=0]:0.000003,(OQ821554|DENV3|CLADE_III|North_America|Cuba|2022-09-25:0.000418,(PQ155037|DENV3|CLADE_III|North_America|USA|2024-04-07:0.000622,PQ155026|DENV3|CLADE_III|North_America|USA|2024-03-06:0.000623)[&label=99.8]:0.001146)[&label=75.3]:0.000103)[&label=76.6]:0.000103,((PQ155038|DENV3|CLADE_III|North_America|USA|2024-04-06:0.00125,PP692461|DENV3|CLADE_III|North_America|USA|2023-12-12:0.001251)[&label=93.7]:0.000411,((OQ445900|DENV3|CLADE_III|North_America|USA|2022-09-13:0.000444,OQ836207|DENV3|CLADE_III|North_America|USA|2022-09-02:0.000001)[&label=0]:0.000002,OQ836206|DENV3|CLADE_III|North_America|USA|2022-08-20:0.000001)[&label=89.6]:0.000254)[&label=75.7]:0.000104)[&label=89.4]:0.000207,(PP692471|DENV3|CLADE_III|North_America|USA|2023-12-30:0.000518,PQ340819|DENV3|CLADE_III|North_America|USA|2024-07-09:0.001353)[&label=99.7]:0.001249)[&label=0]:0.000003,((((PQ527041|DENV3|CLADE_III|North_America|USA|2024-04-26:0.001557,PP709326|DENV3|CLADE_III|North_America|USA|2023-12-02:0.000932)[&label=0]:0.000002,(OR771111|DENV3|CLADE_III|North_America|USA|2023-01-25:0.000415,OR150744|DENV3|CLADE_III|North_America|USA|2022-12-19:0.000415)[&label=94.5]:0.000311)[&label=96.9]:0.000415,(OQ706226|DENV3|CLADE_III|South_America|Brazil|2023-03-04:0.000208,OQ706227|DENV3|CLADE_III|South_America|Brazil|2023-01-22:0.000312)[&label=89.2]:0.000208)[&label=0]:0.000003,((OR150747|DENV3|CLADE_III|North_America|USA|2022-12-23:0.000367,OQ821623|DENV3|CLADE_III|North_America|USA|2022-12-23:0.000002)[&label=99.7]:0.000981,((OR771155|DENV3|CLADE_III|North_America|USA|2023-08-20:0.000415,OR771163|DENV3|CLADE_III|North_America|USA|2023-08-29:0.000415)[&label=97.1]:0.000519,OR771157|DENV3|CLADE_III|North_America|USA|2023-08-22:0.000726)[&label=72.7]:0.000103)[&label=76.4]:0.000103)[&label=85]:0.000103)[&label=81.4]:0.000103,(OQ821599|DENV3|CLADE_III|North_America|Cuba|2022-12-22:0.000001,OR150745|DENV3|CLADE_III|North_America|USA|2022-12-22:0.000208)[&label=99.9]:0.000934)[&label=0]:0.000002,((OQ821531|DENV3|CLADE_III|North_America|Cuba|2022-08-28:0.000104,((OQ821552|DENV3|CLADE_III|North_America|Cuba|2022-09-23:0.000261,OQ821561|DENV3|CLADE_III|North_America|Cuba|2022-09-30:0.000589)[&label=89.7]:0.000262,((((((PQ355601|DENV3|CLADE_III|North_America|USA|2024-08-03:0.001456,PQ340839|DENV3|CLADE_III|North_America|USA|2024-07-23:0.000623)[&label=0]:0.000001,PQ527046|DENV3|CLADE_III|North_America|USA|2024-08-14:0.001349)[&label=98.4]:0.000518,(PQ248574|DENV3|CLADE_III|North_America|USA|2024-07-27:0.001312,PQ527050|DENV3|CLADE_III|North_America|USA|2024-08-17:0.001457)[&label=96.4]:0.000517)[&label=0]:0.000002,((PQ248576|DENV3|CLADE_III|North_America|USA|2024-08-03:0.001224,PQ340833|DENV3|CLADE_III|North_America|USA|2024-07-17:0.001144)[&label=77.6]:0.000205,(PQ527049|DENV3|CLADE_III|North_America|USA|2024-08-07:0.001661,PQ129530|DENV3|CLADE_III|North_America|USA|2024-06-25:0.001367)[&label=0]:0.000002)[&label=0]:0.000003)[&label=0]:0.000002,OR977078|DENV3|CLADE_III|North_America|USA|2023-10-20:0.000207)[&label=87]:0.000207,PP709294|DENV3|CLADE_III|North_America|USA|2023-07-29:0.001247)[&label=88.5]:0.000207)[&label=78.2]:0.000103)[&label=0]:0.000003,((OQ821530|DENV3|CLADE_III|North_America|Cuba|2022-08-24:0.000318,(PQ207076|DENV3|CLADE_III|North_America|USA|2024-06-26:0.001876,(PQ355602|DENV3|CLADE_III|North_America|USA|2024-07-25:0.000835,PQ129531|DENV3|CLADE_III|North_America|USA|2024-07-03:0.00073)[&label=98.8]:0.000942)[&label=94.5]:0.000517)[&label=0]:0.000003,((((((((((((OQ821504|DENV3|CLADE_III|North_America|Cuba|2022-07-06:0.000001,(OQ821523|DENV3|CLADE_III|North_America|Cuba|2022-08-18:0.000665,(OQ821549|DENV3|CLADE_III|North_America|Cuba|2022-09-22:0.000143,OQ821617|DENV3|CLADE_III|North_America|USA|2022-10-10:0.000385)[&label=0]:0.000001)[&label=0]:0.000001)[&label=0]:0.000001,(OR771134|DENV3|CLADE_III|North_America|USA|2023-07-18:0.001105,OQ821598|DENV3|CLADE_III|North_America|Cuba|2022-12-22:0.000906)[&label=73.5]:0.000121)[&label=88.1]:0.000122,OQ821507|DENV3|CLADE_III|North_America|Cuba|2022-07-28:0.000111)[&label=0]:0.000003,(PQ207074|DENV3|CLADE_III|North_America|USA|2024-06-23:0.00198,(OQ857505|DENV3|CLADE_III|North_America|USA|2022-09-01:0.00022,(OQ857506|DENV3|CLADE_III|North_America|USA|2022-10-05:0.000385,OQ857507|DENV3|CLADE_III|North_America|USA|2022-11-07:0.000135)[&label=92.9]:0.000459)[&label=89.2]:0.000242)[&label=0]:0.000002)[&label=0]:0.000002,OQ821545|DENV3|CLADE_III|North_America|Cuba|2022-09-15:0.000311)[&label=84.3]:0.000103,OQ821575|DENV3|CLADE_III|North_America|Cuba|2022-11-10:0.000209)[&label=0]:0.000002,((OQ821586|DENV3|CLADE_III|North_America|Cuba|2022-12-04:0.000287,(PP692470|DENV3|CLADE_III|North_America|USA|2023-12-20:0.001245,(PP709320|DENV3|CLADE_III|North_America|USA|2023-11-27:0.00052,PP692468|DENV3|CLADE_III|North_America|USA|2023-12-16:0.000414)[&label=100]:0.001144)[&label=0]:0.000002)[&label=91.6]:0.00031,(((((((PQ340843|DENV3|CLADE_III|North_America|USA|2024-08-13:0.001037,PQ340829|DENV3|CLADE_III|North_America|USA|2024-07-22:0.001037)[&label=0]:0.000002,PQ155043|DENV3|CLADE_III|North_America|USA|2024-05-06:0.000621)[&label=98]:0.000519,PQ340835|DENV3|CLADE_III|North_America|USA|2024-07-23:0.000415)[&label=0]:0.000002,PQ340825|DENV3|CLADE_III|North_America|USA|2024-07-06:0.000621)[&label=75.2]:0.000102,PQ527052|DENV3|CLADE_III|North_America|USA|2024-08-19:0.000935)[&label=95.8]:0.000419,PQ527042|DENV3|CLADE_III|North_America|USA|2024-07-24:0.001667)[&label=74.1]:0.000101,(OQ821505|DENV3|CLADE_III|North_America|Cuba|2022-07-17:0.000566,OQ821563|DENV3|CLADE_III|North_America|Cuba|2022-10-05:0.000331)[&label=0]:0.000002)[&label=95.5]:0.000311)[&label=0]:0.000002)[&label=0]:0.000003,(((((OQ821527|DENV3|CLADE_III|North_America|Cuba|2022-08-23:0.000126,((OQ821622|DENV3|CLADE_III|North_America|USA|2022-12-11:0.000001,OQ919691|DENV3|CLADE_III|North_America|USA|2022-11-08:0.000003)[&label=97.3]:0.000479,OQ821568|DENV3|CLADE_III|North_America|Cuba|2022-10-20:0.000418)[&label=0]:0.000003)[&label=0]:0.000003,(OR162314|DENV3|CLADE_III|North_America|USA|2022-12-04:0.000001,OQ821587|DENV3|CLADE_III|North_America|Cuba|2022-12-04:0.000001)[&label=98.1]:0.000517)[&label=0]:0.000003,PQ527053|DENV3|CLADE_III|North_America|USA|2024-08-20:0.00208)[&label=89.3]:0.000207,(OR162319|DENV3|CLADE_III|North_America|USA|2022-12-18:0.000002,OQ821594|DENV3|CLADE_III|North_America|Cuba|2022-12-18:0.000002)[&label=98.3]:0.000523)[&label=0]:0.000003,((OR771112|DENV3|CLADE_III|North_America|USA|2023-02-04:0.000725,((OQ821580|DENV3|CLADE_III|North_America|Cuba|2022-11-25:0.000114,PP709313|DENV3|CLADE_III|North_America|USA|2022-11-25:0.000001)[&label=98.1]:0.000518,OR162317|DENV3|CLADE_III|North_America|USA|2022-12-04:0.000739)[&label=0]:0.000003)[&label=0]:0.000001,((OR771172|DENV3|CLADE_III|North_America|USA|2023-09-06:0.001766,OQ821525|DENV3|CLADE_III|North_America|Cuba|2022-08-21:0.000508)[&label=0]:0.000003,(OQ821510|DENV3|CLADE_III|North_America|Cuba|2022-08-06:0.000001,OQ821521|DENV3|CLADE_III|North_America|Cuba|2022-08-18:0.00032)[&label=0]:0.000001)[&label=0]:0.000001)[&label=0]:0.000001)[&label=0]:0.000001)[&label=0]:0.000002,(((OQ821600|DENV3|CLADE_III|North_America|Cuba|2023-01-01:0.000002,OR150748|DENV3|CLADE_III|North_America|USA|2023-01-01:0.000207)[&label=96.5]:0.000414,OQ821579|DENV3|CLADE_III|North_America|Cuba|2022-11-20:0.000003)[&label=0]:0.000003,PP709311|DENV3|CLADE_III|North_America|USA|2022-11-20:0.000003)[&label=97]:0.000415)[&label=82.1]:0.000103,((OR654268|DENV3|CLADE_III|North_America|USA|2023-02-15:0.000725,((OR771118|DENV3|CLADE_III|North_America|USA|2023-03-12:0.000731,OQ747070|DENV3|CLADE_III|North_America|Cuba|2022-07-18:0.00065)[&label=85.6]:0.000206,OR771140|DENV3|CLADE_III|North_America|USA|2023-07-28:0.001245)[&label=0]:0.000001)[&label=77.4]:0.000104,OQ821543|DENV3|CLADE_III|North_America|Cuba|2022-09-13:0.000519)[&label=79.8]:0.000103)[&label=0]:0.000003,(OR162318|DENV3|CLADE_III|North_America|USA|2022-12-10:0.000105,OR162313|DENV3|CLADE_III|North_America|USA|2022-11-27:0.000431)[&label=90]:0.00021)[&label=95.4]:0.000414,((((OQ821559|DENV3|CLADE_III|North_America|Cuba|2022-09-29:0.000105,OQ821590|DENV3|CLADE_III|North_America|Cuba|2022-12-08:0.000104)[&label=0]:0.000003,(OR771137|DENV3|CLADE_III|North_America|USA|2023-07-26:0.001144,OR771138|DENV3|CLADE_III|North_America|USA|2023-07-28:0.000624)[&label=75.1]:0.000102)[&label=91.7]:0.000208,(((OQ821585|DENV3|CLADE_III|North_America|Cuba|2022-12-02:0.000002,OR162316|DENV3|CLADE_III|North_America|USA|2022-12-02:0.000002)[&label=95.3]:0.000311,((((OR821929|DENV3|CLADE_III|North_America|USA|2023-09-21:0.000736,OR162311|DENV3|CLADE_III|North_America|USA|2022-11-27:0.000103)[&label=0]:0.000002,PQ155046|DENV3|CLADE_III|North_America|USA|2024-05-08:0.002079)[&label=84]:0.000103,OR977073|DENV3|CLADE_III|North_America|USA|2023-10-11:0.001141)[&label=0]:0.000002,(((((PP709316|DENV3|CLADE_III|North_America|USA|2023-10-30:0.000208,PP709318|DENV3|CLADE_III|North_America|USA|2023-11-12:0.000311)[&label=74.5]:0.000104,PQ154991|DENV3|CLADE_III|North_America|USA|2023-09-19:0.000415)[&label=99.6]:0.00083,OQ821589|DENV3|CLADE_III|North_America|Cuba|2022-12-06:0.000524)[&label=73.2]:0.000103,OQ821592|DENV3|CLADE_III|North_America|Cuba|2022-12-16:0.000505)[&label=80]:0.000103,OQ821591|DENV3|CLADE_III|North_America|Cuba|2022-12-15:0.000323)[&label=0]:0.000002)[&label=0]:0.000002)[&label=91.7]:0.000208,(((OR821932|DENV3|CLADE_III|North_America|USA|2023-07-11:0.000003,(PP709308|DENV3|CLADE_III|North_America|USA|2023-11-16:0.000415,(PQ155017|DENV3|CLADE_III|North_America|USA|2024-04-20:0.000103,PQ155018|DENV3|CLADE_III|North_America|USA|2024-04-20:0.000208)[&label=99.1]:0.000854)[&label=0]:0.000002)[&label=99.8]:0.00096,(OR977074|DENV3|CLADE_III|North_America|USA|2023-10-18:0.000624,(PQ129525|DENV3|CLADE_III|North_America|USA|2024-04-26:0.000208,PQ241324|DENV3|CLADE_III|North_America|USA|2024-07-23:0.000415)[&label=74.7]:0.000104)[&label=93.7]:0.000311)[&label=0]:0.000003,(PP709303|DENV3|CLADE_III|North_America|USA|2023-08-28:0.000206,OR977070|DENV3|CLADE_III|North_America|USA|2023-07-22:0.000632)[&label=99]:0.000726)[&label=84.3]:0.000106)[&label=0]:0.000002)[&label=0]:0.000003,((((OR162315|DENV3|CLADE_III|North_America|USA|2022-12-06:0.000001,OQ821588|DENV3|CLADE_III|North_America|Cuba|2022-12-06:0.000001)[&label=92.6]:0.000311,(PQ155022|DENV3|CLADE_III|North_America|USA|2024-05-16:0.000622,PP709302|DENV3|CLADE_III|North_America|USA|2023-08-23:0.000312)[&label=99]:0.000727)[&label=39]:0.000103,(PQ155005|DENV3|CLADE_III|North_America|USA|2024-01-01:0.001869,OQ821542|DENV3|CLADE_III|North_America|Cuba|2022-09-13:0.000001)[&label=0]:0.000003)[&label=0]:0.000003,(((((OQ821596|DENV3|CLADE_III|North_America|Cuba|2022-12-18:0.000002,OR150746|DENV3|CLADE_III|North_America|USA|2022-12-18:0.000237)[&label=99.2]:0.000832,(OQ821538|DENV3|CLADE_III|North_America|Cuba|2022-09-05:0.00015,OQ821517|DENV3|CLADE_III|North_America|Cuba|2022-08-16:0.000125)[&label=0]:0.000002)[&label=0]:0.000001,OR771113|DENV3|CLADE_III|North_America|USA|2023-01-31:0.000518)[&label=0]:0.000001,OR771135|DENV3|CLADE_III|North_America|USA|2023-07-22:0.000933)[&label=75.7]:0.000103,((((PP708028|DENV3|CLADE_III|North_America|USA|2024-01-21:0.001247,((PQ340842|DENV3|CLADE_III|North_America|USA|2024-08-13:0.001349,((PP709323|DENV3|CLADE_III|North_America|USA|2023-11-22:0.000001,PP709321|DENV3|CLADE_III|North_America|USA|2023-11-22:0.000001)[&label=93]:0.000208,(PQ241322|DENV3|CLADE_III|North_America|USA|2024-07-02:0.000519,PQ241323|DENV3|CLADE_III|North_America|USA|2024-07-07:0.00083)[&label=0]:0.000002)[&label=0]:0.000003)[&label=75.1]:0.000102,OR977096|DENV3|CLADE_III|North_America|USA|2023-11-15:0.001039)[&label=95.6]:0.000417)[&label=91.5]:0.00031,(((PQ248580|DENV3|CLADE_III|North_America|USA|2024-08-11:0.000818,(((PQ527036|DENV3|CLADE_III|North_America|USA|2024-08-07:0.000103,PQ527037|DENV3|CLADE_III|North_America|USA|2024-08-06:0.000001)[&label=100]:0.001301,PQ457107|DENV3|CLADE_III|North_America|USA|2024-09-09:0.000308)[&label=97.4]:0.000652,PQ129529|DENV3|CLADE_III|North_America|USA|2024-06-04:0.000962)[&label=74.9]:0.000108)[&label=98]:0.00067,((((PQ248579|DENV3|CLADE_III|North_America|USA|2024-07-19:0.000215,PQ355600|DENV3|CLADE_III|North_America|USA|2024-07-19:0.000364)[&label=92.9]:0.000363,(PQ248578|DENV3|CLADE_III|North_America|USA|2024-07-24:0.001768,PQ155016|DENV3|CLADE_III|North_America|USA|2024-04-06:0.001141)[&label=0]:0.000002)[&label=0]:0.000207,DENV3|Mexico|Pool_Aaegypti|Mex-Yuc|10/2022:0.02132)[&label=0]:0.000001,PQ355598|DENV3|CLADE_III|North_America|USA|2024-07-19:0.000958)[&label=84.5]:0.000311)[&label=0]:0.000001,PQ129527|DENV3|CLADE_III|North_America|USA|2024-06-07:0.001557)[&label=0]:0.000003)[&label=0]:0.000003,(((((((PQ467863|DENV3|CLADE_III|South_America|Peru|2024-04-04:0.000556,PQ467857|DENV3|CLADE_III|South_America|Peru|2024-02-08:0.000001)[&label=0]:0.000001,PQ467861|DENV3|CLADE_III|South_America|Peru|2024-03-12:0.000111)[&label=0]:0.000001,PQ467858|DENV3|CLADE_III|South_America|Peru|2024-02-20:0.000001)[&label=0]:0.000001,(PQ467862|DENV3|CLADE_III|South_America|Peru|2024-03-13:0.000003,PQ467864|DENV3|CLADE_III|South_America|Peru|2024-04-13:0.000107)[&label=86.4]:0.000107)[&label=0]:0.000003,PQ467860|DENV3|CLADE_III|South_America|Peru|2024-03-08:0.000107)[&label=0]:0.000002,PQ467859|DENV3|CLADE_III|South_America|Peru|2024-02-27:0.000211)[&label=100]:0.00235,PQ467856|DENV3|CLADE_III|South_America|Peru|2024-03-08:0.001959)[&label=85.2]:0.000206)[&label=0]:0.000002,(PQ155025|DENV3|CLADE_III|North_America|USA|2024-03-01:0.001353,(522711A|DENV3|CLADE_III|North_America|Yucatan|2023-09-26:0.00044,(((491412A|DENV3|CLADE_III|North_America|Yucatan|2023-09-07:0.00077,473136A|DENV3|CLADE_III|North_America|Yucatan|2023-09-05:0.000136)[&label=100]:0.003055,262513A|DENV3|CLADE_III|North_America|Yucatan|2023-09-14:0.000652)[&label=99]:0.001166,(262820A|DENV3|CLADE_III|North_America|Yucatan|2023-09-07:0.001595,385516C|DENV3|CLADE_III|North_America|Yucatan|2023-09-14:0.000708)[&label=98.8]:0.00099)[&label=95.2]:0.000681)[&label=99.1]:0.001108)[&label=73]:0.0001)[&label=0]:0.000003)[&label=0]:0.000003)[&label=0]:0.000002)[&label=77.6]:0.000103)[&label=77.5]:0.000104)[&label=0]:0.000002)[&label=0]:0.000001)[&label=0]:0.000002)[&label=90.7]:0.000207)[&label=0]:0.000002)[&label=76]:0.000105)[&label=100]:0.004282)[&label=100]:0.00472)[&label=100]:0.020147)[&label=100]:0.073659,((GU131912|DENV3|IPC|BID-V3826|2007|3II_A:0.001881,GU131939|DENV3|IPC|BID-V4294|2007|3II_A:0.001478)[&label=85.2]:0.000646,FJ639716|DENV3|KH|BID-V2054|2008|3II_A:0.001064)[&label=100]:0.073659);"
      },
      "rootId": null,
      "collapsedIds": [],
      "branchZoom": 0,
      "stepZoom": 0
    }
  },
  "views": [],
  "schema": "https://microreact.org/schema/v1.json"
}
```
