## Supplementary material for "“A Market-Based Virus Monitoring Strategy Complementary to Epidemiological Surveillance in Urban Settings”": S6_File.tree

```
#NEXUS
begin taxa;
	dimensions ntax=1243;
	taxlabels
	'262513A|DENV3|CLADE_III|North_America|Yucatan|2023-09-14'[&!color=#ff0000]
	'262820A|DENV3|CLADE_III|North_America|Yucatan|2023-09-07'[&!color=#ff0000]
	'385516C|DENV3|CLADE_III|North_America|Yucatan|2023-09-14'[&!color=#ff0000]
	'473136A|DENV3|CLADE_III|North_America|Yucatan|2023-09-05'[&!color=#ff0000]
	'491412A|DENV3|CLADE_III|North_America|Yucatan|2023-09-07'[&!color=#ff0000]
	'522711A|DENV3|CLADE_III|North_America|Yucatan|2023-09-26'[&!color=#ff0000]
	'DENV3|Mexico|Pool_Aaegypti|Mex-Yuc|10/2022'[&!color=#0000ff]
	'EU482555|DENV3|CLADE_III|North_America|USA|2006-XX-XX'
	'EU482564|DENV3|CLADE_III|North_America|USA|2003-XX-XX'
	'EU482595|DENV3|CLADE_III|North_America|USA|2003-XX-XX'
	'EU482612|DENV3|CLADE_III|South_America|Venezuela|2001-XX-XX'
	'EU482613|DENV3|CLADE_III|South_America|Venezuela|2001-XX-XX'
	'EU482614|DENV3|CLADE_III|South_America|Venezuela|2001-XX-XX'
	'EU529683|DENV3|CLADE_III|South_America|Venezuela|2007-XX-XX'
	'EU529684|DENV3|CLADE_III|South_America|Venezuela|2001-XX-XX'
	'EU529685|DENV3|CLADE_III|South_America|Venezuela|2001-XX-XX'
	'EU529686|DENV3|CLADE_III|South_America|Venezuela|2001-XX-XX'
	'EU529687|DENV3|CLADE_III|South_America|Venezuela|2001-XX-XX'
	'EU529688|DENV3|CLADE_III|South_America|Venezuela|2001-XX-XX'
	'EU529689|DENV3|CLADE_III|South_America|Venezuela|2001-XX-XX'
	'EU529690|DENV3|CLADE_III|South_America|Venezuela|2001-XX-XX'
	'EU529691|DENV3|CLADE_III|South_America|Venezuela|2001-XX-XX'
	'EU529692|DENV3|CLADE_III|North_America|USA|2006-XX-XX'
	'EU529697|DENV3|CLADE_III|North_America|USA|2000-XX-XX'
	'EU529698|DENV3|CLADE_III|North_America|USA|2006-XX-XX'
	'EU529699|DENV3|CLADE_III|North_America|USA|2006-XX-XX'
	'EU529702|DENV3|CLADE_III|North_America|USA|2003-XX-XX'
	'EU529704|DENV3|CLADE_III|North_America|USA|2004-XX-XX'
	'EU529705|DENV3|CLADE_III|North_America|USA|2004-XX-XX'
	'EU569688|DENV3|CLADE_III|South_America|Venezuela|2001-XX-XX'
	'EU569689|DENV3|CLADE_III|South_America|Venezuela|2001-XX-XX'
	'EU569690|DENV3|CLADE_III|South_America|Venezuela|2001-XX-XX'
	'EU569691|DENV3|CLADE_III|South_America|Venezuela|2001-XX-XX'
	'EU596492|DENV3|CLADE_III|North_America|USA|2007-XX-XX'
	'EU596493|DENV3|CLADE_III|North_America|USA|2007-XX-XX'
	'EU596494|DENV3|CLADE_III|North_America|USA|2007-XX-XX'
	'EU660420|DENV3|CLADE_III|South_America|Venezuela|2001-XX-XX'
	'EU687196|DENV3|CLADE_III|North_America|USA|2002-XX-XX'
	'EU687197|DENV3|CLADE_III|North_America|USA|2003-XX-XX'
	'EU687198|DENV3|CLADE_III|North_America|USA|2003-XX-XX'
	'EU687221|DENV3|CLADE_III|North_America|USA|2000-XX-XX'
	'EU687233|DENV3|CLADE_III|North_America|USA|2002-XX-XX'
	'EU687234|DENV3|CLADE_III|North_America|USA|2002-XX-XX'
	'EU687239|DENV3|CLADE_III|North_America|USA|2003-XX-XX'
	'EU726768|DENV3|CLADE_III|North_America|USA|2000-XX-XX'
	'EU726769|DENV3|CLADE_III|North_America|USA|2003-XX-XX'
	'EU854291|DENV3|CLADE_III|South_America|Venezuela|2004-XX-XX'
	'EU854292|DENV3|CLADE_III|South_America|Venezuela|2005-XX-XX'
	'EU854298|DENV3|CLADE_III|North_America|USA|2002-XX-XX'
	'EU932687|DENV3|CLADE_III|South_America|Venezuela|2007-XX-XX'
	'EU932688|DENV3|CLADE_III|South_America|Venezuela|2007-XX-XX'
	'FJ024465|DENV3|CLADE_III|North_America|USA|2004-XX-XX'
	'FJ024466|DENV3|CLADE_III|North_America|USA|2004-XX-XX'
	'FJ024467|DENV3|CLADE_III|North_America|USA|2004-XX-XX'
	'FJ024468|DENV3|CLADE_III|North_America|USA|2004-XX-XX'
	'FJ024469|DENV3|CLADE_III|North_America|USA|2004-XX-XX'
	'FJ024470|DENV3|CLADE_III|North_America|USA|2004-XX-XX'
	'FJ024471|DENV3|CLADE_III|North_America|USA|2004-XX-XX'
	'FJ177308|DENV3|CLADE_III|South_America|Brazil|2001-XX-XX'
	'FJ182004|DENV3|CLADE_III|North_America|USA|2004-XX-XX'
	'FJ182005|DENV3|CLADE_III|North_America|USA|2004-XX-XX'
	'FJ182006|DENV3|CLADE_III|North_America|USA|2004-XX-XX'
	'FJ182007|DENV3|CLADE_III|North_America|USA|2005-XX-XX'
	'FJ182008|DENV3|CLADE_III|North_America|USA|2005-XX-XX'
	'FJ182009|DENV3|CLADE_III|North_America|USA|2005-XX-XX'
	'FJ182010|DENV3|CLADE_III|North_America|USA|2005-XX-XX'
	'FJ182011|DENV3|CLADE_III|North_America|USA|2005-XX-XX'
	'FJ182015|DENV3|CLADE_III|South_America|Venezuela|2001-XX-XX'
	'FJ182037|DENV3|CLADE_III|North_America|USA|2005-XX-XX'
	'FJ182038|DENV3|CLADE_III|North_America|USA|2005-XX-XX'
	'FJ182039|DENV3|CLADE_III|North_America|USA|2005-XX-XX'
	'FJ182040|DENV3|CLADE_III|North_America|USA|2005-XX-XX'
	'FJ182041|DENV3|CLADE_III|North_America|USA|2005-XX-XX'
	'FJ205870|DENV3|CLADE_III|North_America|USA|2003-XX-XX'
	'FJ373302|DENV3|CLADE_III|North_America|USA|2004-XX-XX'
	'FJ373303|DENV3|CLADE_III|South_America|Venezuela|2001-XX-XX'
	'FJ373304|DENV3|CLADE_III|South_America|Venezuela|2004-XX-XX'
	'FJ373306|DENV3|CLADE_III|North_America|USA|2002-XX-XX'
	'FJ390371|DENV3|CLADE_III|North_America|USA|2003-XX-XX'
	'FJ390372|DENV3|CLADE_III|North_America|USA|2003-XX-XX'
	'FJ390373|DENV3|CLADE_III|North_America|USA|2002-XX-XX'
	'FJ410176|DENV3|CLADE_III|North_America|USA|2000-XX-XX'
	'FJ410177|DENV3|CLADE_III|North_America|USA|2000-XX-XX'
	'FJ410178|DENV3|CLADE_III|North_America|USA|2002-XX-XX'
	'FJ478456|DENV3|CLADE_III|North_America|USA|2002-XX-XX'
	'FJ547071|DENV3|CLADE_III|North_America|USA|2000-XX-XX'
	'FJ547072|DENV3|CLADE_III|North_America|USA|2000-XX-XX'
	'FJ547073|DENV3|CLADE_III|North_America|USA|2000-XX-XX'
	'FJ547074|DENV3|CLADE_III|North_America|USA|2000-XX-XX'
	'FJ547075|DENV3|CLADE_III|North_America|USA|2000-XX-XX'
	'FJ547076|DENV3|CLADE_III|North_America|USA|2000-XX-XX'
	'FJ547077|DENV3|CLADE_III|North_America|USA|2000-XX-XX'
	'FJ547078|DENV3|CLADE_III|North_America|USA|2000-XX-XX'
	'FJ547079|DENV3|CLADE_III|North_America|USA|2001-XX-XX'
	'FJ547080|DENV3|CLADE_III|North_America|USA|2001-XX-XX'
	'FJ547081|DENV3|CLADE_III|North_America|USA|2001-XX-XX'
	'FJ547082|DENV3|CLADE_III|North_America|USA|2001-XX-XX'
	'FJ547083|DENV3|CLADE_III|North_America|USA|2002-XX-XX'
	'FJ547084|DENV3|CLADE_III|North_America|USA|2002-XX-XX'
	'FJ547085|DENV3|CLADE_III|North_America|USA|2006-XX-XX'
	'FJ562107|DENV3|CLADE_III|North_America|USA|2000-XX-XX'
	'FJ639716|DENV3|KH|BID-V2054|2008|3II_A'
	'FJ639746|DENV3|CLADE_III|South_America|Venezuela|2000-XX-XX'
	'FJ639747|DENV3|CLADE_III|South_America|Venezuela|2000-XX-XX'
	'FJ639749|DENV3|CLADE_III|South_America|Venezuela|2000-XX-XX'
	'FJ639750|DENV3|CLADE_III|South_America|Venezuela|2000-XX-XX'
	'FJ639751|DENV3|CLADE_III|South_America|Venezuela|2001-XX-XX'
	'FJ639752|DENV3|CLADE_III|South_America|Venezuela|2001-XX-XX'
	'FJ639753|DENV3|CLADE_III|South_America|Venezuela|2001-XX-XX'
	'FJ639754|DENV3|CLADE_III|South_America|Venezuela|2001-XX-XX'
	'FJ639755|DENV3|CLADE_III|South_America|Venezuela|2001-XX-XX'
	'FJ639756|DENV3|CLADE_III|South_America|Venezuela|2001-XX-XX'
	'FJ639757|DENV3|CLADE_III|South_America|Venezuela|2001-XX-XX'
	'FJ639758|DENV3|CLADE_III|South_America|Venezuela|2001-XX-XX'
	'FJ639759|DENV3|CLADE_III|South_America|Venezuela|2001-XX-XX'
	'FJ639760|DENV3|CLADE_III|South_America|Venezuela|2001-XX-XX'
	'FJ639761|DENV3|CLADE_III|South_America|Venezuela|2001-XX-XX'
	'FJ639762|DENV3|CLADE_III|South_America|Venezuela|2001-XX-XX'
	'FJ639763|DENV3|CLADE_III|South_America|Venezuela|2001-XX-XX'
	'FJ639765|DENV3|CLADE_III|South_America|Venezuela|2001-XX-XX'
	'FJ639766|DENV3|CLADE_III|South_America|Venezuela|2001-XX-XX'
	'FJ639767|DENV3|CLADE_III|South_America|Venezuela|2001-XX-XX'
	'FJ639768|DENV3|CLADE_III|South_America|Venezuela|2001-XX-XX'
	'FJ639769|DENV3|CLADE_III|South_America|Venezuela|2001-XX-XX'
	'FJ639770|DENV3|CLADE_III|South_America|Venezuela|2001-XX-XX'
	'FJ639771|DENV3|CLADE_III|South_America|Venezuela|2001-XX-XX'
	'FJ639772|DENV3|CLADE_III|South_America|Venezuela|2007-XX-XX'
	'FJ639774|DENV3|CLADE_III|South_America|Venezuela|2001-XX-XX'
	'FJ639775|DENV3|CLADE_III|South_America|Venezuela|2002-XX-XX'
	'FJ639776|DENV3|CLADE_III|South_America|Venezuela|2002-XX-XX'
	'FJ639777|DENV3|CLADE_III|South_America|Venezuela|2002-XX-XX'
	'FJ639778|DENV3|CLADE_III|South_America|Venezuela|2002-XX-XX'
	'FJ639779|DENV3|CLADE_III|South_America|Venezuela|2003-XX-XX'
	'FJ639780|DENV3|CLADE_III|South_America|Venezuela|2003-XX-XX'
	'FJ639781|DENV3|CLADE_III|South_America|Venezuela|2003-XX-XX'
	'FJ639782|DENV3|CLADE_III|South_America|Venezuela|2003-XX-XX'
	'FJ639784|DENV3|CLADE_III|South_America|Venezuela|2003-XX-XX'
	'FJ639785|DENV3|CLADE_III|South_America|Venezuela|2003-XX-XX'
	'FJ639786|DENV3|CLADE_III|South_America|Venezuela|2003-XX-XX'
	'FJ639787|DENV3|CLADE_III|South_America|Venezuela|2004-XX-XX'
	'FJ639789|DENV3|CLADE_III|South_America|Venezuela|2004-XX-XX'
	'FJ639790|DENV3|CLADE_III|South_America|Venezuela|2004-XX-XX'
	'FJ639791|DENV3|CLADE_III|South_America|Venezuela|2004-XX-XX'
	'FJ639792|DENV3|CLADE_III|South_America|Venezuela|2004-XX-XX'
	'FJ639793|DENV3|CLADE_III|South_America|Venezuela|2004-XX-XX'
	'FJ639795|DENV3|CLADE_III|South_America|Venezuela|2004-XX-XX'
	'FJ639798|DENV3|CLADE_III|South_America|Venezuela|2004-XX-XX'
	'FJ639799|DENV3|CLADE_III|South_America|Venezuela|2004-XX-XX'
	'FJ639800|DENV3|CLADE_III|South_America|Venezuela|2004-XX-XX'
	'FJ639801|DENV3|CLADE_III|South_America|Venezuela|2004-XX-XX'
	'FJ639803|DENV3|CLADE_III|South_America|Venezuela|2005-XX-XX'
	'FJ639804|DENV3|CLADE_III|South_America|Venezuela|2005-XX-XX'
	'FJ639805|DENV3|CLADE_III|South_America|Venezuela|2005-XX-XX'
	'FJ639807|DENV3|CLADE_III|South_America|Venezuela|2005-XX-XX'
	'FJ639810|DENV3|CLADE_III|South_America|Venezuela|2005-XX-XX'
	'FJ639816|DENV3|CLADE_III|South_America|Venezuela|2005-XX-XX'
	'FJ639817|DENV3|CLADE_III|South_America|Venezuela|2006-XX-XX'
	'FJ639825|DENV3|CLADE_III|South_America|Venezuela|2006-XX-XX'
	'FJ639826|DENV3|CLADE_III|South_America|Venezuela|2008-XX-XX'
	'FJ639827|DENV3|CLADE_III|South_America|Venezuela|2008-XX-XX'
	'FJ744700|DENV3|CLADE_III|South_America|Venezuela|2001-XX-XX'
	'FJ810416|DENV3|CLADE_III|South_America|Venezuela|2001-XX-XX'
	'FJ850048|DENV3|CLADE_III|North_America|Nicaragua|2008-XX-XX'
	'FJ850049|DENV3|CLADE_III|North_America|Nicaragua|2008-XX-XX'
	'FJ850052|DENV3|CLADE_III|North_America|Nicaragua|2008-XX-XX'
	'FJ850055|DENV3|CLADE_III|North_America|USA|2004-XX-XX'
	'FJ850056|DENV3|CLADE_III|North_America|USA|2004-XX-XX'
	'FJ850079|DENV3|CLADE_III|South_America|Brazil|2003-XX-XX'
	'FJ850080|DENV3|CLADE_III|South_America|Brazil|2003-XX-XX'
	'FJ850083|DENV3|CLADE_III|South_America|Brazil|2004-XX-XX'
	'FJ850086|DENV3|CLADE_III|South_America|Brazil|2005-XX-XX'
	'FJ850089|DENV3|CLADE_III|South_America|Brazil|2006-XX-XX'
	'FJ850092|DENV3|CLADE_III|South_America|Brazil|2007-XX-XX'
	'FJ850094|DENV3|CLADE_III|South_America|Brazil|2008-XX-XX'
	'FJ850096|DENV3|CLADE_III|South_America|Venezuela|2001-XX-XX'
	'FJ850097|DENV3|CLADE_III|South_America|Venezuela|2001-XX-XX'
	'FJ850098|DENV3|CLADE_III|South_America|Venezuela|2001-XX-XX'
	'FJ850109|DENV3|CLADE_III|South_America|Venezuela|2007-XX-XX'
	'FJ850110|DENV3|CLADE_III|South_America|Venezuela|2007-XX-XX'
	'FJ850111|DENV3|CLADE_III|South_America|Venezuela|2007-XX-XX'
	'FJ873812|DENV3|CLADE_III|North_America|Nicaragua|2008-XX-XX'
	'FJ873813|DENV3|CLADE_III|North_America|Nicaragua|2008-XX-XX'
	'FJ882577|DENV3|CLADE_III|South_America|Venezuela|2001-XX-XX'
	'FJ882578|DENV3|CLADE_III|South_America|Venezuela|2001-XX-XX'
	'FJ898440|DENV3|CLADE_III|North_America|Mexico|2003-XX-XX'[&!color=#ff0000]
	'FJ898441|DENV3|CLADE_III|North_America|Mexico|2006-XX-XX'[&!color=#ff0000]
	'FJ898442|DENV3|CLADE_III|North_America|Mexico|2007-XX-XX'[&!color=#ff0000]
	'FJ898443|DENV3|CLADE_III|South_America|Colombia|2003-XX-XX'
	'FJ898444|DENV3|CLADE_III|South_America|Colombia|2005-XX-XX'
	'FJ898445|DENV3|CLADE_III|South_America|Colombia|2007-XX-XX'
	'FJ898446|DENV3|CLADE_III|South_America|Brazil|2001-XX-XX'
	'FJ898447|DENV3|CLADE_III|South_America|Brazil|2003-XX-XX'
	'FJ898457|DENV3|CLADE_III|South_America|Ecuador|2000-XX-XX'
	'FJ898458|DENV3|CLADE_III|South_America|Peru|2002-XX-XX'
	'FJ898459|DENV3|CLADE_III|South_America|Trinidad_and_Tobago|2002-XX-XX'
	'FJ898463|DENV3|CLADE_III|North_America|Saint_Lucia|2001-XX-XX'
	'FJ898464|DENV3|CLADE_III|South_America|Guyana|2002-XX-XX'
	'FJ898468|DENV3|CLADE_III|South_America|Venezuela|2000-XX-XX'
	'FJ898469|DENV3|CLADE_III|South_America|Venezuela|2001-XX-XX'
	'FJ898470|DENV3|CLADE_III|South_America|Venezuela|2001-XX-XX'
	'FJ898471|DENV3|CLADE_III|South_America|Venezuela|2002-XX-XX'
	'FJ898472|DENV3|CLADE_III|South_America|Venezuela|2003-XX-XX'
	'FJ898473|DENV3|CLADE_III|South_America|Venezuela|2003-XX-XX'
	'FJ898474|DENV3|CLADE_III|South_America|Venezuela|2007-XX-XX'
	'FJ898475|DENV3|CLADE_III|North_America|Nicaragua|2008-XX-XX'
	'FJ898476|DENV3|CLADE_III|North_America|Nicaragua|2008-XX-XX'
	'FJ913015|DENV3|CLADE_III|South_America|Brazil|2001-XX-XX'
	'GQ199860|DENV3|CLADE_III|North_America|Nicaragua|2008-XX-XX'
	'GQ199861|DENV3|CLADE_III|North_America|Nicaragua|2008-XX-XX'
	'GQ199862|DENV3|CLADE_III|North_America|Nicaragua|2008-XX-XX'
	'GQ199863|DENV3|CLADE_III|North_America|Nicaragua|2008-XX-XX'
	'GQ199864|DENV3|CLADE_III|North_America|Nicaragua|2008-XX-XX'
	'GQ199865|DENV3|CLADE_III|North_America|Nicaragua|2009-XX-XX'
	'GQ199870|DENV3|CLADE_III|North_America|Nicaragua|2008-XX-XX'
	'GQ199871|DENV3|CLADE_III|North_America|Nicaragua|2008-XX-XX'
	'GQ199891|DENV3|CLADE_III|South_America|Colombia|2001-XX-XX'
	'GQ252678|DENV3|CLADE_III|South_America|Venezuela|2001-XX-XX'
	'GQ868546|DENV3|CLADE_III|South_America|Brazil|2006-XX-XX'
	'GQ868547|DENV3|CLADE_III|South_America|Brazil|2006-XX-XX'
	'GQ868548|DENV3|CLADE_III|South_America|Brazil|2006-XX-XX'
	'GQ868571|DENV3|CLADE_III|South_America|Colombia|2002-XX-XX'
	'GQ868572|DENV3|CLADE_III|South_America|Colombia|2003-XX-XX'
	'GQ868573|DENV3|CLADE_III|South_America|Colombia|2003-XX-XX'
	'GQ868574|DENV3|CLADE_III|South_America|Colombia|2003-XX-XX'
	'GQ868575|DENV3|CLADE_III|South_America|Colombia|2004-XX-XX'
	'GQ868576|DENV3|CLADE_III|South_America|Colombia|2005-XX-XX'
	'GQ868577|DENV3|CLADE_III|South_America|Colombia|2005-XX-XX'
	'GQ868578|DENV3|CLADE_III|South_America|Colombia|2007-XX-XX'
	'GQ868586|DENV3|CLADE_III|South_America|Venezuela|2007-XX-XX'
	'GQ868587|DENV3|CLADE_III|South_America|Venezuela|2007-XX-XX'
	'GQ868616|DENV3|CLADE_III|North_America|Saint_Lucia|2001-XX-XX'
	'GQ868617|DENV3|CLADE_III|South_America|Trinidad_and_Tobago|2002-XX-XX'
	'GU131844|DENV3|CLADE_III|South_America|Brazil|2006-XX-XX'
	'GU131845|DENV3|CLADE_III|South_America|Brazil|2006-XX-XX'
	'GU131846|DENV3|CLADE_III|South_America|Brazil|2006-XX-XX'
	'GU131847|DENV3|CLADE_III|South_America|Brazil|2006-XX-XX'
	'GU131848|DENV3|CLADE_III|South_America|Brazil|2006-XX-XX'
	'GU131849|DENV3|CLADE_III|South_America|Brazil|2006-XX-XX'
	'GU131850|DENV3|CLADE_III|South_America|Brazil|2006-XX-XX'
	'GU131851|DENV3|CLADE_III|South_America|Brazil|2006-XX-XX'
	'GU131852|DENV3|CLADE_III|South_America|Brazil|2006-XX-XX'
	'GU131853|DENV3|CLADE_III|South_America|Brazil|2006-XX-XX'
	'GU131854|DENV3|CLADE_III|South_America|Brazil|2006-XX-XX'
	'GU131855|DENV3|CLADE_III|South_America|Brazil|2006-XX-XX'
	'GU131856|DENV3|CLADE_III|South_America|Brazil|2006-XX-XX'
	'GU131857|DENV3|CLADE_III|South_America|Brazil|2006-XX-XX'
	'GU131858|DENV3|CLADE_III|South_America|Brazil|2006-XX-XX'
	'GU131859|DENV3|CLADE_III|South_America|Brazil|2006-XX-XX'
	'GU131860|DENV3|CLADE_III|South_America|Brazil|2006-XX-XX'
	'GU131861|DENV3|CLADE_III|South_America|Brazil|2007-XX-XX'
	'GU131862|DENV3|CLADE_III|South_America|Brazil|2007-XX-XX'
	'GU131865|DENV3|CLADE_III|South_America|Brazil|2006-XX-XX'
	'GU131866|DENV3|CLADE_III|South_America|Brazil|2007-XX-XX'
	'GU131867|DENV3|CLADE_III|South_America|Brazil|2007-XX-XX'
	'GU131868|DENV3|CLADE_III|South_America|Brazil|2007-XX-XX'
	'GU131869|DENV3|CLADE_III|South_America|Brazil|2007-XX-XX'
	'GU131870|DENV3|CLADE_III|South_America|Brazil|2007-XX-XX'
	'GU131871|DENV3|CLADE_III|South_America|Brazil|2007-XX-XX'
	'GU131872|DENV3|CLADE_III|South_America|Brazil|2007-XX-XX'
	'GU131873|DENV3|CLADE_III|South_America|Brazil|2007-XX-XX'
	'GU131874|DENV3|CLADE_III|South_America|Brazil|2007-XX-XX'
	'GU131875|DENV3|CLADE_III|South_America|Brazil|2007-XX-XX'
	'GU131876|DENV3|CLADE_III|South_America|Brazil|2007-XX-XX'
	'GU131877|DENV3|CLADE_III|South_America|Brazil|2007-XX-XX'
	'GU131878|DENV3|CLADE_III|South_America|Brazil|2007-XX-XX'
	'GU131912|DENV3|IPC|BID-V3826|2007|3II_A'
	'GU131939|DENV3|IPC|BID-V4294|2007|3II_A'
	'GU131950|DENV3|CLADE_III|South_America|Colombia|2001-XX-XX'
	'GU131951|DENV3|CLADE_III|South_America|Colombia|2003-XX-XX'
	'GU131952|DENV3|CLADE_III|South_America|Colombia|2003-XX-XX'
	'GU131953|DENV3|CLADE_III|South_America|Colombia|2004-XX-XX'
	'GU131954|DENV3|CLADE_III|South_America|Colombia|2006-XX-XX'
	'HM181972|DENV3|CLADE_III|North_America|Nicaragua|2009-XX-XX'
	'HM181973|DENV3|CLADE_III|North_America|Nicaragua|2009-XX-XX'
	'HM181974|DENV3|CLADE_III|North_America|Nicaragua|2009-XX-XX'
	'HM181975|DENV3|CLADE_III|North_America|Nicaragua|2009-XX-XX'
	'HM181976|DENV3|CLADE_III|North_America|Nicaragua|2009-XX-XX'
	'HM181977|DENV3|CLADE_III|North_America|Nicaragua|2009-XX-XX'
	'HM181978|DENV3|CLADE_III|North_America|Nicaragua|2009-XX-XX'
	'HM631856|DENV3|CLADE_III|North_America|Nicaragua|2009-XX-XX'
	'HM631857|DENV3|CLADE_III|North_America|Nicaragua|2009-XX-XX'
	'HM631858|DENV3|CLADE_III|North_America|Nicaragua|2009-XX-XX'
	'HM631859|DENV3|CLADE_III|North_America|Nicaragua|2009-XX-XX'
	'HM631860|DENV3|CLADE_III|North_America|Nicaragua|2009-XX-XX'
	'HM631861|DENV3|CLADE_III|North_America|Nicaragua|2009-XX-XX'
	'HM631862|DENV3|CLADE_III|North_America|Nicaragua|2009-XX-XX'
	'HM631863|DENV3|CLADE_III|North_America|Nicaragua|2009-XX-XX'
	'HM631864|DENV3|CLADE_III|North_America|Nicaragua|2009-XX-XX'
	'HM631869|DENV3|CLADE_III|North_America|Nicaragua|2009-XX-XX'
	'HM756274|DENV3|CLADE_III|North_America|Nicaragua|2009-XX-XX'
	'HM756275|DENV3|CLADE_III|North_America|Nicaragua|2009-XX-XX'
	'HM756276|DENV3|CLADE_III|North_America|Nicaragua|2009-XX-XX'
	'HM756277|DENV3|CLADE_III|North_America|Nicaragua|2009-XX-XX'
	'HM756278|DENV3|CLADE_III|North_America|Nicaragua|2009-XX-XX'
	'HM756279|DENV3|CLADE_III|North_America|Nicaragua|2009-XX-XX'
	'HM756280|DENV3|CLADE_III|North_America|Nicaragua|2009-XX-XX'
	'HM756281|DENV3|CLADE_III|North_America|Nicaragua|2009-XX-XX'
	'HM756282|DENV3|CLADE_III|North_America|Nicaragua|2009-XX-XX'
	'HQ166030|DENV3|CLADE_III|North_America|Nicaragua|2009-XX-XX'
	'HQ166031|DENV3|CLADE_III|North_America|Nicaragua|2009-XX-XX'
	'HQ166032|DENV3|CLADE_III|North_America|Nicaragua|2009-XX-XX'
	'HQ166033|DENV3|CLADE_III|North_America|Nicaragua|2009-XX-XX'
	'HQ166034|DENV3|CLADE_III|North_America|Nicaragua|2009-XX-XX'
	'HQ235027|DENV3|CLADE_III|South_America|Paraguay|2007-XX-XX'
	'HQ332170|DENV3|CLADE_III|South_America|Venezuela|2006-XX-XX'
	'HQ332171|DENV3|CLADE_III|South_America|Venezuela|2006-XX-XX'
	'HQ541785|DENV3|CLADE_III|North_America|Nicaragua|2009-XX-XX'
	'HQ541789|DENV3|CLADE_III|North_America|Nicaragua|2008-XX-XX'
	'HQ541790|DENV3|CLADE_III|North_America|Nicaragua|2008-XX-XX'
	'HQ541791|DENV3|CLADE_III|North_America|Nicaragua|2008-XX-XX'
	'HQ541795|DENV3|CLADE_III|North_America|Nicaragua|2009-XX-XX'
	'HQ541796|DENV3|CLADE_III|North_America|Nicaragua|2009-XX-XX'
	'HQ541797|DENV3|CLADE_III|North_America|Nicaragua|2009-XX-XX'
	'HQ541802|DENV3|CLADE_III|North_America|Nicaragua|2009-XX-XX'
	'HQ541803|DENV3|CLADE_III|North_America|Nicaragua|2009-XX-XX'
	'HQ541804|DENV3|CLADE_III|North_America|Nicaragua|2009-XX-XX'
	'HQ541806|DENV3|CLADE_III|North_America|Nicaragua|2009-XX-XX'
	'HQ671176|DENV3|CLADE_III|North_America|Nicaragua|2009-XX-XX'
	'HQ671177|DENV3|CLADE_III|North_America|Nicaragua|2009-XX-XX'
	'HQ671178|DENV3|CLADE_III|North_America|Nicaragua|2009-XX-XX'
	'HQ705609|DENV3|CLADE_III|North_America|Nicaragua|2009-XX-XX'
	'HQ705610|DENV3|CLADE_III|North_America|Nicaragua|2009-XX-XX'
	'HQ705611|DENV3|CLADE_III|North_America|Nicaragua|2009-XX-XX'
	'HQ705612|DENV3|CLADE_III|North_America|Nicaragua|2009-XX-XX'
	'HQ705613|DENV3|CLADE_III|North_America|Nicaragua|2009-XX-XX'
	'HQ705614|DENV3|CLADE_III|North_America|Nicaragua|2009-XX-XX'
	'HQ705615|DENV3|CLADE_III|North_America|Nicaragua|2009-XX-XX'
	'HQ705616|DENV3|CLADE_III|North_America|Nicaragua|2009-XX-XX'
	'HQ705617|DENV3|CLADE_III|North_America|Nicaragua|2009-XX-XX'
	'HQ705618|DENV3|CLADE_III|North_America|Nicaragua|2009-XX-XX'
	'HQ705619|DENV3|CLADE_III|North_America|Nicaragua|2009-XX-XX'
	'HQ705620|DENV3|CLADE_III|North_America|Nicaragua|2009-XX-XX'
	'HQ705621|DENV3|CLADE_III|North_America|Nicaragua|2009-XX-XX'
	'HQ705622|DENV3|CLADE_III|North_America|Nicaragua|2009-XX-XX'
	'HQ705623|DENV3|CLADE_III|North_America|Nicaragua|2009-XX-XX'
	'HQ891025|DENV3|CLADE_III|North_America|Nicaragua|2009-XX-XX'
	'JF808118|DENV3|CLADE_III|South_America|Brazil|2002-XX-XX'
	'JF808119|DENV3|CLADE_III|South_America|Brazil|2004-XX-XX'
	'JF808120|DENV3|CLADE_III|South_America|Brazil|2009-XX-XX'
	'JF808121|DENV3|CLADE_III|South_America|Brazil|2007-XX-XX'
	'JF808122|DENV3|CLADE_III|South_America|Paraguay|2003-XX-XX'
	'JF808123|DENV3|CLADE_III|South_America|Paraguay|2002-XX-XX'
	'JF808124|DENV3|CLADE_III|South_America|Brazil|2003-XX-XX'
	'JF808125|DENV3|CLADE_III|South_America|Brazil|2002-XX-XX'
	'JF808126|DENV3|CLADE_III|South_America|Brazil|2003-XX-XX'
	'JF808127|DENV3|CLADE_III|South_America|Brazil|2002-XX-XX'
	'JF808128|DENV3|CLADE_III|South_America|Paraguay|2003-XX-XX'
	'JF808129|DENV3|CLADE_III|South_America|Paraguay|2003-XX-XX'
	'JF920393|DENV3|CLADE_III|North_America|Nicaragua|2009-XX-XX'
	'JF920394|DENV3|CLADE_III|North_America|Nicaragua|2009-XX-XX'
	'JF920395|DENV3|CLADE_III|North_America|Nicaragua|2009-XX-XX'
	'JF920396|DENV3|CLADE_III|North_America|Nicaragua|2009-XX-XX'
	'JF920397|DENV3|CLADE_III|North_America|Nicaragua|2010-XX-XX'
	'JF920398|DENV3|CLADE_III|North_America|Nicaragua|2009-XX-XX'
	'JF920399|DENV3|CLADE_III|North_America|Nicaragua|2009-XX-XX'
	'JF920400|DENV3|CLADE_III|North_America|Nicaragua|2009-XX-XX'
	'JF920401|DENV3|CLADE_III|North_America|Nicaragua|2010-XX-XX'
	'JF920402|DENV3|CLADE_III|North_America|Nicaragua|2009-XX-XX'
	'JF920403|DENV3|CLADE_III|North_America|Nicaragua|2009-XX-XX'
	'JF920404|DENV3|CLADE_III|North_America|Nicaragua|2009-XX-XX'
	'JF920405|DENV3|CLADE_III|North_America|Nicaragua|2010-XX-XX'
	'JF920406|DENV3|CLADE_III|North_America|Nicaragua|2010-XX-XX'
	'JF920407|DENV3|CLADE_III|North_America|Nicaragua|2009-XX-XX'
	'JF920408|DENV3|CLADE_III|North_America|Nicaragua|2010-XX-XX'
	'JF920409|DENV3|CLADE_III|North_America|Nicaragua|2010-XX-XX'
	'JF937620|DENV3|CLADE_III|North_America|Nicaragua|2010-XX-XX'
	'JF937621|DENV3|CLADE_III|North_America|Nicaragua|2010-XX-XX'
	'JF937622|DENV3|CLADE_III|North_America|Nicaragua|2010-XX-XX'
	'JF937623|DENV3|CLADE_III|North_America|Nicaragua|2010-XX-XX'
	'JF937624|DENV3|CLADE_III|North_America|Nicaragua|2010-XX-XX'
	'JF937625|DENV3|CLADE_III|North_America|Nicaragua|2010-XX-XX'
	'JF937626|DENV3|CLADE_III|North_America|Nicaragua|2010-XX-XX'
	'JF937627|DENV3|CLADE_III|North_America|Nicaragua|2010-XX-XX'
	'JF937628|DENV3|CLADE_III|North_America|Nicaragua|2010-XX-XX'
	'JF937629|DENV3|CLADE_III|North_America|Nicaragua|2010-XX-XX'
	'JF937630|DENV3|CLADE_III|North_America|Nicaragua|2009-XX-XX'
	'JF937631|DENV3|CLADE_III|North_America|Nicaragua|2009-XX-XX'
	'JF937632|DENV3|CLADE_III|North_America|Nicaragua|2009-XX-XX'
	'JF937633|DENV3|CLADE_III|North_America|Nicaragua|2010-XX-XX'
	'JF937634|DENV3|CLADE_III|North_America|Nicaragua|2010-XX-XX'
	'JF937636|DENV3|CLADE_III|North_America|Nicaragua|2009-XX-XX'
	'JF937637|DENV3|CLADE_III|North_America|Nicaragua|2010-XX-XX'
	'JF937638|DENV3|CLADE_III|North_America|Nicaragua|2010-XX-XX'
	'JF937639|DENV3|CLADE_III|North_America|Nicaragua|2010-XX-XX'
	'JF937640|DENV3|CLADE_III|North_America|Nicaragua|2010-XX-XX'
	'JF937641|DENV3|CLADE_III|North_America|Nicaragua|2009-XX-XX'
	'JF937642|DENV3|CLADE_III|North_America|Nicaragua|2009-XX-XX'
	'JF937643|DENV3|CLADE_III|North_America|Nicaragua|2009-XX-XX'
	'JF937646|DENV3|CLADE_III|North_America|Nicaragua|2010-XX-XX'
	'JF937647|DENV3|CLADE_III|North_America|Nicaragua|2009-XX-XX'
	'JF937648|DENV3|CLADE_III|North_America|Nicaragua|2010-XX-XX'
	'JF937652|DENV3|CLADE_III|North_America|Nicaragua|2009-XX-XX'
	'JN000936|DENV3|CLADE_III|North_America|Nicaragua|2009-XX-XX'
	'JN000937|DENV3|CLADE_III|North_America|Nicaragua|2010-XX-XX'
	'JN000938|DENV3|CLADE_III|North_America|Nicaragua|2010-XX-XX'
	'JN093513|DENV3|CLADE_III|North_America|Nicaragua|2010-XX-XX'
	'JN093514|DENV3|CLADE_III|North_America|Nicaragua|2009-XX-XX'
	'JN093515|DENV3|CLADE_III|North_America|Nicaragua|2010-XX-XX'
	'JN093517|DENV3|CLADE_III|North_America|Nicaragua|2009-XX-XX'
	'JN183884|DENV3|CLADE_III|North_America|Nicaragua|2009-XX-XX'
	'JX669489|DENV3|CLADE_III|South_America|Brazil|2003-XX-XX'
	'JX669490|DENV3|CLADE_III|South_America|Brazil|2002-XX-XX'
	'JX669491|DENV3|CLADE_III|South_America|Brazil|2002-XX-XX'
	'JX669492|DENV3|CLADE_III|South_America|Brazil|2005-XX-XX'
	'JX669493|DENV3|CLADE_III|South_America|Brazil|2005-XX-XX'
	'JX669494|DENV3|CLADE_III|South_America|Brazil|2005-XX-XX'
	'JX669495|DENV3|CLADE_III|South_America|Brazil|2004-XX-XX'
	'JX669496|DENV3|CLADE_III|South_America|Brazil|2006-XX-XX'
	'JX669497|DENV3|CLADE_III|South_America|Brazil|2005-XX-XX'
	'JX669498|DENV3|CLADE_III|South_America|Brazil|2004-XX-XX'
	'JX669499|DENV3|CLADE_III|South_America|Brazil|2004-XX-XX'
	'JX669500|DENV3|CLADE_III|South_America|Brazil|2005-XX-XX'
	'JX669501|DENV3|CLADE_III|South_America|Brazil|2005-XX-XX'
	'JX669502|DENV3|CLADE_III|South_America|Brazil|2005-XX-XX'
	'JX669503|DENV3|CLADE_III|South_America|Brazil|2005-XX-XX'
	'JX669504|DENV3|CLADE_III|South_America|Brazil|2006-XX-XX'
	'JX669505|DENV3|CLADE_III|South_America|Brazil|2006-XX-XX'
	'JX669506|DENV3|CLADE_III|South_America|Brazil|2006-XX-XX'
	'JX669507|DENV3|CLADE_III|South_America|Brazil|2006-XX-XX'
	'JX669508|DENV3|CLADE_III|South_America|Brazil|2006-XX-XX'
	'KC425218|DENV3|CLADE_III|South_America|Brazil|2002-XX-XX'
	'KC425219|DENV3|CLADE_III|South_America|Brazil|2002-XX-XX'
	'KF921913|DENV3|CLADE_III|North_America|Nicaragua|2009-XX-XX'
	'KF921914|DENV3|CLADE_III|North_America|Nicaragua|2009-XX-XX'
	'KF921916|DENV3|CLADE_III|North_America|Nicaragua|2009-XX-XX'
	'KF921917|DENV3|CLADE_III|North_America|Nicaragua|2009-XX-XX'
	'KF921919|DENV3|CLADE_III|North_America|Nicaragua|2009-XX-XX'
	'KF921920|DENV3|CLADE_III|North_America|Nicaragua|2009-XX-XX'
	'KF921921|DENV3|CLADE_III|North_America|Nicaragua|2009-XX-XX'
	'KF921922|DENV3|CLADE_III|North_America|Nicaragua|2009-XX-XX'
	'KF921923|DENV3|CLADE_III|North_America|Nicaragua|2009-XX-XX'
	'KF921924|DENV3|CLADE_III|North_America|Nicaragua|2010-XX-XX'
	'KF921925|DENV3|CLADE_III|North_America|Nicaragua|2010-XX-XX'
	'KF921926|DENV3|CLADE_III|North_America|Nicaragua|2010-XX-XX'
	'KF921927|DENV3|CLADE_III|North_America|Nicaragua|2010-XX-XX'
	'KF921928|DENV3|CLADE_III|North_America|Nicaragua|2010-XX-XX'
	'KF921929|DENV3|CLADE_III|North_America|Nicaragua|2010-XX-XX'
	'KF955335|DENV3|CLADE_III|North_America|Nicaragua|2009-XX-XX'
	'KF955456|DENV3|CLADE_III|North_America|USA|2006-XX-XX'
	'KF955465|DENV3|CLADE_III|North_America|USA|2000-XX-XX'
	'KF955466|DENV3|CLADE_III|North_America|USA|2000-XX-XX'
	'KF955467|DENV3|CLADE_III|North_America|USA|2000-XX-XX'
	'KF955468|DENV3|CLADE_III|North_America|USA|2001-XX-XX'
	'KF955471|DENV3|CLADE_III|South_America|Venezuela|2004-XX-XX'
	'KF955472|DENV3|CLADE_III|South_America|Venezuela|2004-XX-XX'
	'KF955473|DENV3|CLADE_III|South_America|Brazil|2002-XX-XX'
	'KF955479|DENV3|CLADE_III|South_America|Venezuela|2001-XX-XX'
	'KF955480|DENV3|CLADE_III|South_America|Venezuela|2001-XX-XX'
	'KF955481|DENV3|CLADE_III|South_America|Venezuela|2007-XX-XX'
	'KF955486|DENV3|CLADE_III|South_America|Venezuela|2001-XX-XX'
	'KF955487|DENV3|CLADE_III|South_America|Venezuela|2001-XX-XX'
	'KF955488|DENV3|CLADE_III|North_America|Nicaragua|2008-XX-XX'
	'KF955489|DENV3|CLADE_III|North_America|Nicaragua|2008-XX-XX'
	'KF955490|DENV3|CLADE_III|North_America|Nicaragua|2008-XX-XX'
	'KF955505|DENV3|CLADE_III|North_America|Grenada|2002-XX-XX'
	'KF971695|DENV3|CLADE_III|North_America|Nicaragua|2009-XX-XX'
	'KF971696|DENV3|CLADE_III|North_America|Nicaragua|2009-XX-XX'
	'KF971699|DENV3|CLADE_III|North_America|Nicaragua|2009-XX-XX'
	'KF971700|DENV3|CLADE_III|North_America|Nicaragua|2009-XX-XX'
	'KF971702|DENV3|CLADE_III|North_America|Nicaragua|2009-XX-XX'
	'KF971703|DENV3|CLADE_III|North_America|Nicaragua|2009-XX-XX'
	'KF971704|DENV3|CLADE_III|North_America|Nicaragua|2009-XX-XX'
	'KF971705|DENV3|CLADE_III|North_America|Nicaragua|2009-XX-XX'
	'KF971708|DENV3|CLADE_III|North_America|Nicaragua|2010-XX-XX'
	'KF971709|DENV3|CLADE_III|North_America|Nicaragua|2009-XX-XX'
	'KF971710|DENV3|CLADE_III|North_America|Nicaragua|2010-XX-XX'
	'KF971711|DENV3|CLADE_III|North_America|Nicaragua|2010-XX-XX'
	'KF973476|DENV3|CLADE_III|North_America|Nicaragua|2011-XX-XX'
	'KF973477|DENV3|CLADE_III|North_America|Nicaragua|2011-XX-XX'
	'KF973478|DENV3|CLADE_III|North_America|Nicaragua|2012-XX-XX'
	'KF973479|DENV3|CLADE_III|North_America|Nicaragua|2012-XX-XX'
	'KF973480|DENV3|CLADE_III|North_America|Nicaragua|2012-XX-XX'
	'KF973481|DENV3|CLADE_III|North_America|Nicaragua|2011-XX-XX'
	'KF973482|DENV3|CLADE_III|North_America|Nicaragua|2011-XX-XX'
	'KF973483|DENV3|CLADE_III|North_America|Nicaragua|2011-XX-XX'
	'KF973484|DENV3|CLADE_III|North_America|Nicaragua|2011-XX-XX'
	'KF973485|DENV3|CLADE_III|North_America|Nicaragua|2011-XX-XX'
	'KF973486|DENV3|CLADE_III|North_America|Nicaragua|2012-XX-XX'
	'KF973487|DENV3|CLADE_III|North_America|Nicaragua|2011-XX-XX'
	'KJ189255|DENV3|CLADE_III|South_America|Peru|2002-XX-XX'
	'KJ189256|DENV3|CLADE_III|South_America|Peru|2002-XX-XX'
	'KJ189257|DENV3|CLADE_III|South_America|Peru|2004-XX-XX'
	'KJ189258|DENV3|CLADE_III|South_America|Peru|2002-XX-XX'
	'KJ189259|DENV3|CLADE_III|South_America|Peru|2002-XX-XX'
	'KJ189260|DENV3|CLADE_III|South_America|Peru|2002-XX-XX'
	'KJ189261|DENV3|CLADE_III|South_America|Peru|2008-XX-XX'
	'KJ189262|DENV3|CLADE_III|South_America|Peru|2004-XX-XX'
	'KJ189263|DENV3|CLADE_III|South_America|Peru|2004-XX-XX'
	'KJ189264|DENV3|CLADE_III|South_America|Peru|2004-XX-XX'
	'KJ189265|DENV3|CLADE_III|South_America|Peru|2004-XX-XX'
	'KJ189266|DENV3|CLADE_III|South_America|Peru|2004-XX-XX'
	'KJ189267|DENV3|CLADE_III|South_America|Peru|2007-XX-XX'
	'KJ189268|DENV3|CLADE_III|South_America|Peru|2007-XX-XX'
	'KJ189269|DENV3|CLADE_III|South_America|Peru|2007-XX-XX'
	'KJ189270|DENV3|CLADE_III|South_America|Peru|2007-XX-XX'
	'KJ189271|DENV3|CLADE_III|South_America|Peru|2007-XX-XX'
	'KJ189272|DENV3|CLADE_III|South_America|Peru|2007-XX-XX'
	'KJ189273|DENV3|CLADE_III|South_America|Peru|2007-XX-XX'
	'KJ189274|DENV3|CLADE_III|South_America|Peru|2007-XX-XX'
	'KJ189275|DENV3|CLADE_III|South_America|Peru|2007-XX-XX'
	'KJ189276|DENV3|CLADE_III|South_America|Peru|2007-XX-XX'
	'KJ189277|DENV3|CLADE_III|South_America|Peru|2007-XX-XX'
	'KJ189278|DENV3|CLADE_III|South_America|Peru|2007-XX-XX'
	'KJ189279|DENV3|CLADE_III|South_America|Peru|2007-XX-XX'
	'KJ189280|DENV3|CLADE_III|South_America|Peru|2007-XX-XX'
	'KJ189281|DENV3|CLADE_III|South_America|Peru|2007-XX-XX'
	'KJ189282|DENV3|CLADE_III|South_America|Peru|2007-XX-XX'
	'KJ189283|DENV3|CLADE_III|South_America|Peru|2007-XX-XX'
	'KJ189284|DENV3|CLADE_III|South_America|Peru|2008-XX-XX'
	'KJ189285|DENV3|CLADE_III|South_America|Peru|2008-XX-XX'
	'KJ189286|DENV3|CLADE_III|South_America|Peru|2008-XX-XX'
	'KJ189287|DENV3|CLADE_III|South_America|Peru|2008-XX-XX'
	'KJ189288|DENV3|CLADE_III|South_America|Peru|2008-XX-XX'
	'KJ189289|DENV3|CLADE_III|South_America|Peru|2008-XX-XX'
	'KJ189290|DENV3|CLADE_III|South_America|Peru|2008-XX-XX'
	'KJ189291|DENV3|CLADE_III|South_America|Peru|2008-XX-XX'
	'KJ189292|DENV3|CLADE_III|South_America|Peru|2009-XX-XX'
	'KJ189293|DENV3|CLADE_III|South_America|Peru|2005-XX-XX'
	'KJ189294|DENV3|CLADE_III|South_America|Peru|2006-XX-XX'
	'KJ189295|DENV3|CLADE_III|South_America|Peru|2006-XX-XX'
	'KJ189296|DENV3|CLADE_III|South_America|Peru|2006-XX-XX'
	'KJ189297|DENV3|CLADE_III|South_America|Peru|2006-XX-XX'
	'KJ189298|DENV3|CLADE_III|South_America|Peru|2008-XX-XX'
	'KJ189299|DENV3|CLADE_III|South_America|Peru|2005-XX-XX'
	'KJ189300|DENV3|CLADE_III|South_America|Peru|2008-XX-XX'
	'KJ189301|DENV3|CLADE_III|South_America|Peru|2008-XX-XX'
	'KJ643590|DENV3|CLADE_III|South_America|Peru|2007-XX-XX'
	'KT726340|DENV3|CLADE_III|North_America|Cuba|2001-XX-XX'
	'KT726341|DENV3|CLADE_III|North_America|Cuba|2001-XX-XX'
	'KT726342|DENV3|CLADE_III|North_America|Cuba|2001-XX-XX'
	'KT726343|DENV3|CLADE_III|North_America|Cuba|2001-XX-XX'
	'KT726344|DENV3|CLADE_III|North_America|Cuba|2001-XX-XX'
	'KT726345|DENV3|CLADE_III|North_America|Cuba|2002-XX-XX'
	'KT726346|DENV3|CLADE_III|North_America|Cuba|2002-XX-XX'
	'KT726347|DENV3|CLADE_III|North_America|Cuba|2002-XX-XX'
	'KT726348|DENV3|CLADE_III|North_America|Cuba|2002-XX-XX'
	'KT726349|DENV3|CLADE_III|North_America|Cuba|2001-XX-XX'
	'KT726350|DENV3|CLADE_III|North_America|Cuba|2001-XX-XX'
	'KT726351|DENV3|CLADE_III|North_America|Cuba|2001-XX-XX'
	'KT726352|DENV3|CLADE_III|North_America|Cuba|2001-XX-XX'
	'KT726353|DENV3|CLADE_III|North_America|Cuba|2001-XX-XX'
	'KT726354|DENV3|CLADE_III|North_America|Cuba|2001-XX-XX'
	'KT726355|DENV3|CLADE_III|North_America|Cuba|2001-XX-XX'
	'KT726356|DENV3|CLADE_III|North_America|Cuba|2001-XX-XX'
	'KT726357|DENV3|CLADE_III|North_America|Cuba|2001-XX-XX'
	'KT726358|DENV3|CLADE_III|North_America|Cuba|2001-XX-XX'
	'KT726359|DENV3|CLADE_III|North_America|Cuba|2001-XX-XX'
	'KT726360|DENV3|CLADE_III|North_America|Cuba|2001-XX-XX'
	'KT726361|DENV3|CLADE_III|North_America|Cuba|2002-XX-XX'
	'KU509278|DENV3|CLADE_III|North_America|Barbados|2007-XX-XX'
	'MH450296|DENV3|CLADE_III|South_America|Venezuela|2015-09-23'
	'MH450298|DENV3|CLADE_III|South_America|Venezuela|2015-09-30'
	'MH450299|DENV3|CLADE_III|South_America|Venezuela|2015-10-05'
	'MH450311|DENV3|CLADE_III|South_America|Venezuela|2010-08-27'
	'MH544647|DENV3|CLADE_III|South_America|Colombia|2015-08-23'
	'MH544649|DENV3|CLADE_III|South_America|Colombia|2015-09-15'
	'MH544650|DENV3|CLADE_III|South_America|Colombia|2015-09-07'
	'MH544651|DENV3|CLADE_III|South_America|Colombia|2016-04-16'
	'MH888333|DENV3|CLADE_III|South_America|Bolivia|2011-01-01'
	'MW308179|DENV3|CLADE_III|North_America|Mexico|2019-04-15'[&!color=#ff0000]
	'MW308180|DENV3|CLADE_III|North_America|Mexico|2019-05-21'[&!color=#ff0000]
	'MW308181|DENV3|CLADE_III|North_America|Mexico|2019-08-22'[&!color=#ff0000]
	'MW945428|DENV3|CLADE_III|North_America|USA|2006-XX-XX'
	'MW946918|DENV3|CLADE_III|North_America|Nicaragua|2009-XX-XX'
	'MZ008468|DENV3|CLADE_III|North_America|Nicaragua|2014-XX-XX'
	'MZ008469|DENV3|CLADE_III|North_America|Nicaragua|2013-XX-XX'
	'MZ008470|DENV3|CLADE_III|North_America|Nicaragua|2013-XX-XX'
	'MZ008471|DENV3|CLADE_III|North_America|Nicaragua|2013-XX-XX'
	'MZ008472|DENV3|CLADE_III|North_America|Nicaragua|2013-XX-XX'
	'MZ008473|DENV3|CLADE_III|North_America|Nicaragua|2013-XX-XX'
	'MZ008474|DENV3|CLADE_III|North_America|Nicaragua|2013-XX-XX'
	'MZ008475|DENV3|CLADE_III|North_America|Nicaragua|2013-XX-XX'
	'MZ008476|DENV3|CLADE_III|North_America|Nicaragua|2014-XX-XX'
	'MZ008477|DENV3|CLADE_III|North_America|Nicaragua|2013-XX-XX'
	'MZ008478|DENV3|CLADE_III|North_America|Nicaragua|2013-XX-XX'
	'OK605762|DENV3|CLADE_III|South_America|Paraguay|2007-XX-XX'
	'OK605765|DENV3|CLADE_III|South_America|Ecuador|2001-XX-XX'
	'OM417340|DENV3|CLADE_III|North_America|Mexico|2021-09-21'[&!color=#ff0000]
	'OM417341|DENV3|CLADE_III|North_America|Mexico|2021-09-19'[&!color=#ff0000]
	'OQ445895|DENV3|CLADE_III|North_America|USA|2022-08-01'
	'OQ445896|DENV3|CLADE_III|North_America|USA|2022-07-25'
	'OQ445897|DENV3|CLADE_III|North_America|USA|2022-07-25'
	'OQ445898|DENV3|CLADE_III|North_America|USA|2022-07-30'
	'OQ445899|DENV3|CLADE_III|North_America|USA|2022-07-28'
	'OQ445900|DENV3|CLADE_III|North_America|USA|2022-09-13'
	'OQ445901|DENV3|CLADE_III|North_America|USA|2022-07-25'
	'OQ445902|DENV3|CLADE_III|North_America|USA|2022-07-26'
	'OQ445903|DENV3|CLADE_III|North_America|USA|2022-07-19'
	'OQ445904|DENV3|CLADE_III|North_America|USA|2022-07-30'
	'OQ445905|DENV3|CLADE_III|North_America|USA|2022-08-02'
	'OQ445906|DENV3|CLADE_III|North_America|USA|2022-08-03'
	'OQ445907|DENV3|CLADE_III|North_America|USA|2022-08-03'
	'OQ445908|DENV3|CLADE_III|North_America|USA|2022-07-27'
	'OQ445909|DENV3|CLADE_III|North_America|USA|2022-08-08'
	'OQ445910|DENV3|CLADE_III|North_America|USA|2022-08-08'
	'OQ445911|DENV3|CLADE_III|North_America|USA|2022-08-06'
	'OQ445912|DENV3|CLADE_III|North_America|USA|2022-08-09'
	'OQ445913|DENV3|CLADE_III|North_America|USA|2022-08-09'
	'OQ445914|DENV3|CLADE_III|North_America|USA|2022-08-04'
	'OQ445915|DENV3|CLADE_III|North_America|USA|2022-08-10'
	'OQ445916|DENV3|CLADE_III|North_America|USA|2022-08-10'
	'OQ445917|DENV3|CLADE_III|North_America|USA|2022-08-08'
	'OQ445918|DENV3|CLADE_III|North_America|USA|2022-08-09'
	'OQ445919|DENV3|CLADE_III|North_America|USA|2022-08-15'
	'OQ445920|DENV3|CLADE_III|North_America|USA|2022-08-18'
	'OQ445921|DENV3|CLADE_III|North_America|USA|2022-08-28'
	'OQ445922|DENV3|CLADE_III|North_America|USA|2022-08-29'
	'OQ445923|DENV3|CLADE_III|North_America|USA|2022-09-05'
	'OQ445924|DENV3|CLADE_III|North_America|USA|2022-09-02'
	'OQ445925|DENV3|CLADE_III|North_America|USA|2022-09-14'
	'OQ445926|DENV3|CLADE_III|North_America|USA|2022-09-11'
	'OQ445927|DENV3|CLADE_III|North_America|USA|2022-09-25'
	'OQ445928|DENV3|CLADE_III|North_America|USA|2022-09-20'
	'OQ445929|DENV3|CLADE_III|North_America|USA|2022-09-25'
	'OQ445930|DENV3|CLADE_III|North_America|USA|2022-10-10'
	'OQ445932|DENV3|CLADE_III|North_America|USA|2022-10-23'
	'OQ445933|DENV3|CLADE_III|North_America|USA|2022-10-24'
	'OQ445934|DENV3|CLADE_III|North_America|USA|2022-10-20'
	'OQ445935|DENV3|CLADE_III|North_America|USA|2022-10-26'
	'OQ445936|DENV3|CLADE_III|North_America|USA|2022-07-26'
	'OQ445937|DENV3|CLADE_III|North_America|USA|2022-07-22'
	'OQ445938|DENV3|CLADE_III|North_America|USA|2022-07-21'
	'OQ445939|DENV3|CLADE_III|North_America|USA|2022-07-22'
	'OQ445940|DENV3|CLADE_III|North_America|USA|2022-07-09'
	'OQ445941|DENV3|CLADE_III|North_America|USA|2022-07-21'
	'OQ445942|DENV3|CLADE_III|North_America|USA|2022-07-22'
	'OQ445943|DENV3|CLADE_III|North_America|USA|2022-07-19'
	'OQ445944|DENV3|CLADE_III|North_America|USA|2022-07-22'
	'OQ445945|DENV3|CLADE_III|North_America|USA|2022-07-17'
	'OQ445946|DENV3|CLADE_III|North_America|USA|2022-08-09'
	'OQ445947|DENV3|CLADE_III|North_America|USA|2022-08-05'
	'OQ445948|DENV3|CLADE_III|North_America|USA|2022-07-29'
	'OQ445949|DENV3|CLADE_III|North_America|USA|2022-07-15'
	'OQ445950|DENV3|CLADE_III|North_America|USA|2022-07-09'
	'OQ445951|DENV3|CLADE_III|North_America|USA|2022-07-09'
	'OQ445952|DENV3|CLADE_III|North_America|USA|2022-07-10'
	'OQ445953|DENV3|CLADE_III|North_America|USA|2022-07-13'
	'OQ445954|DENV3|CLADE_III|North_America|USA|2022-07-08'
	'OQ445955|DENV3|CLADE_III|North_America|USA|2022-07-09'
	'OQ445956|DENV3|CLADE_III|North_America|USA|2022-07-06'
	'OQ445957|DENV3|CLADE_III|North_America|USA|2022-06-25'
	'OQ445958|DENV3|CLADE_III|North_America|USA|2022-06-28'
	'OQ445959|DENV3|CLADE_III|North_America|USA|2022-06-29'
	'OQ445960|DENV3|CLADE_III|North_America|USA|2022-06-21'
	'OQ445961|DENV3|CLADE_III|North_America|USA|2022-05-22'
	'OQ445962|DENV3|CLADE_III|North_America|USA|2022-06-28'
	'OQ603303|DENV3|CLADE_III|South_America|Colombia|2015-08-17'
	'OQ603304|DENV3|CLADE_III|South_America|Colombia|2015-06-30'
	'OQ603305|DENV3|CLADE_III|South_America|Colombia|2015-08-27'
	'OQ603306|DENV3|CLADE_III|South_America|Colombia|2015-08-21'
	'OQ603307|DENV3|CLADE_III|South_America|Colombia|2015-XX-XX'
	'OQ603308|DENV3|CLADE_III|South_America|Colombia|2015-09-05'
	'OQ603309|DENV3|CLADE_III|South_America|Colombia|2015-09-15'
	'OQ603310|DENV3|CLADE_III|South_America|Colombia|2015-XX-XX'
	'OQ603311|DENV3|CLADE_III|South_America|Colombia|2015-XX-XX'
	'OQ603312|DENV3|CLADE_III|South_America|Colombia|2016-01-21'
	'OQ603313|DENV3|CLADE_III|South_America|Colombia|2016-04-26'
	'OQ603314|DENV3|CLADE_III|South_America|Colombia|2016-07-20'
	'OQ603315|DENV3|CLADE_III|South_America|Colombia|2016-08-05'
	'OQ706226|DENV3|CLADE_III|South_America|Brazil|2023-03-04'
	'OQ706227|DENV3|CLADE_III|South_America|Brazil|2023-01-22'
	'OQ706228|DENV3|CLADE_III|South_America|Brazil|2023-01-03'
	'OQ727062|DENV3|CLADE_III|South_America|Brazil|2006-04-17'
	'OQ747070|DENV3|CLADE_III|North_America|Cuba|2022-07-18'
	'OQ747071|DENV3|CLADE_III|North_America|Cuba|2022-08-16'
	'OQ821502|DENV3|CLADE_III|South_America|Colombia|2021-08-12'
	'OQ821503|DENV3|CLADE_III|North_America|Cuba|2016-01-13'
	'OQ821504|DENV3|CLADE_III|North_America|Cuba|2022-07-06'
	'OQ821505|DENV3|CLADE_III|North_America|Cuba|2022-07-17'
	'OQ821506|DENV3|CLADE_III|North_America|Cuba|2022-07-23'
	'OQ821507|DENV3|CLADE_III|North_America|Cuba|2022-07-28'
	'OQ821508|DENV3|CLADE_III|North_America|Cuba|2022-07-28'
	'OQ821509|DENV3|CLADE_III|North_America|Cuba|2022-08-05'
	'OQ821510|DENV3|CLADE_III|North_America|Cuba|2022-08-06'
	'OQ821511|DENV3|CLADE_III|North_America|Cuba|2022-08-09'
	'OQ821512|DENV3|CLADE_III|North_America|Cuba|2022-08-10'
	'OQ821513|DENV3|CLADE_III|North_America|Cuba|2022-08-12'
	'OQ821514|DENV3|CLADE_III|North_America|Cuba|2022-08-13'
	'OQ821515|DENV3|CLADE_III|North_America|Cuba|2022-08-14'
	'OQ821516|DENV3|CLADE_III|North_America|Cuba|2022-08-15'
	'OQ821517|DENV3|CLADE_III|North_America|Cuba|2022-08-16'
	'OQ821518|DENV3|CLADE_III|North_America|Cuba|2022-08-18'
	'OQ821519|DENV3|CLADE_III|North_America|Cuba|2022-08-18'
	'OQ821520|DENV3|CLADE_III|North_America|Cuba|2022-08-18'
	'OQ821521|DENV3|CLADE_III|North_America|Cuba|2022-08-18'
	'OQ821522|DENV3|CLADE_III|North_America|Cuba|2022-08-18'
	'OQ821523|DENV3|CLADE_III|North_America|Cuba|2022-08-18'
	'OQ821524|DENV3|CLADE_III|North_America|Cuba|2022-08-20'
	'OQ821525|DENV3|CLADE_III|North_America|Cuba|2022-08-21'
	'OQ821526|DENV3|CLADE_III|North_America|Cuba|2022-08-23'
	'OQ821527|DENV3|CLADE_III|North_America|Cuba|2022-08-23'
	'OQ821528|DENV3|CLADE_III|North_America|Cuba|2022-08-24'
	'OQ821529|DENV3|CLADE_III|North_America|Cuba|2022-08-24'
	'OQ821530|DENV3|CLADE_III|North_America|Cuba|2022-08-24'
	'OQ821531|DENV3|CLADE_III|North_America|Cuba|2022-08-28'
	'OQ821532|DENV3|CLADE_III|North_America|Cuba|2022-08-30'
	'OQ821533|DENV3|CLADE_III|North_America|Cuba|2022-08-31'
	'OQ821534|DENV3|CLADE_III|North_America|Cuba|2022-08-31'
	'OQ821535|DENV3|CLADE_III|North_America|Cuba|2022-09-01'
	'OQ821536|DENV3|CLADE_III|North_America|Cuba|2022-09-03'
	'OQ821537|DENV3|CLADE_III|North_America|Cuba|2022-09-05'
	'OQ821538|DENV3|CLADE_III|North_America|Cuba|2022-09-05'
	'OQ821539|DENV3|CLADE_III|North_America|Cuba|2022-09-07'
	'OQ821540|DENV3|CLADE_III|North_America|Cuba|2022-09-08'
	'OQ821541|DENV3|CLADE_III|North_America|Cuba|2022-09-12'
	'OQ821542|DENV3|CLADE_III|North_America|Cuba|2022-09-13'
	'OQ821543|DENV3|CLADE_III|North_America|Cuba|2022-09-13'
	'OQ821544|DENV3|CLADE_III|North_America|Cuba|2022-09-14'
	'OQ821545|DENV3|CLADE_III|North_America|Cuba|2022-09-15'
	'OQ821546|DENV3|CLADE_III|North_America|Cuba|2022-09-17'
	'OQ821547|DENV3|CLADE_III|North_America|Cuba|2022-09-17'
	'OQ821548|DENV3|CLADE_III|North_America|Cuba|2022-09-21'
	'OQ821549|DENV3|CLADE_III|North_America|Cuba|2022-09-22'
	'OQ821550|DENV3|CLADE_III|North_America|Cuba|2022-09-22'
	'OQ821551|DENV3|CLADE_III|North_America|Cuba|2022-09-23'
	'OQ821552|DENV3|CLADE_III|North_America|Cuba|2022-09-23'
	'OQ821553|DENV3|CLADE_III|North_America|Cuba|2022-09-23'
	'OQ821554|DENV3|CLADE_III|North_America|Cuba|2022-09-25'
	'OQ821555|DENV3|CLADE_III|North_America|Cuba|2022-09-25'
	'OQ821556|DENV3|CLADE_III|North_America|Cuba|2022-09-25'
	'OQ821557|DENV3|CLADE_III|North_America|Cuba|2022-09-26'
	'OQ821558|DENV3|CLADE_III|North_America|Cuba|2022-09-26'
	'OQ821559|DENV3|CLADE_III|North_America|Cuba|2022-09-29'
	'OQ821560|DENV3|CLADE_III|North_America|Cuba|2022-09-29'
	'OQ821561|DENV3|CLADE_III|North_America|Cuba|2022-09-30'
	'OQ821562|DENV3|CLADE_III|North_America|Cuba|2022-10-02'
	'OQ821563|DENV3|CLADE_III|North_America|Cuba|2022-10-05'
	'OQ821564|DENV3|CLADE_III|North_America|Cuba|2022-10-07'
	'OQ821565|DENV3|CLADE_III|North_America|Cuba|2022-10-14'
	'OQ821566|DENV3|CLADE_III|North_America|Cuba|2022-10-15'
	'OQ821567|DENV3|CLADE_III|North_America|Cuba|2022-10-19'
	'OQ821568|DENV3|CLADE_III|North_America|Cuba|2022-10-20'
	'OQ821569|DENV3|CLADE_III|North_America|Cuba|2022-10-21'
	'OQ821570|DENV3|CLADE_III|North_America|Cuba|2022-10-30'
	'OQ821571|DENV3|CLADE_III|North_America|Cuba|2022-11-03'
	'OQ821572|DENV3|CLADE_III|North_America|Cuba|2022-11-03'
	'OQ821573|DENV3|CLADE_III|North_America|Cuba|2022-11-04'
	'OQ821574|DENV3|CLADE_III|North_America|Cuba|2022-11-07'
	'OQ821575|DENV3|CLADE_III|North_America|Cuba|2022-11-10'
	'OQ821576|DENV3|CLADE_III|North_America|Cuba|2022-11-14'
	'OQ821577|DENV3|CLADE_III|North_America|Cuba|2022-11-18'
	'OQ821578|DENV3|CLADE_III|North_America|Cuba|2022-11-18'
	'OQ821579|DENV3|CLADE_III|North_America|Cuba|2022-11-20'
	'OQ821580|DENV3|CLADE_III|North_America|Cuba|2022-11-25'
	'OQ821581|DENV3|CLADE_III|North_America|Cuba|2022-11-29'
	'OQ821582|DENV3|CLADE_III|North_America|Cuba|2022-11-30'
	'OQ821583|DENV3|CLADE_III|North_America|Cuba|2022-11-30'
	'OQ821584|DENV3|CLADE_III|North_America|Cuba|2022-11-30'
	'OQ821585|DENV3|CLADE_III|North_America|Cuba|2022-12-02'
	'OQ821586|DENV3|CLADE_III|North_America|Cuba|2022-12-04'
	'OQ821587|DENV3|CLADE_III|North_America|Cuba|2022-12-04'
	'OQ821588|DENV3|CLADE_III|North_America|Cuba|2022-12-06'
	'OQ821589|DENV3|CLADE_III|North_America|Cuba|2022-12-06'
	'OQ821590|DENV3|CLADE_III|North_America|Cuba|2022-12-08'
	'OQ821591|DENV3|CLADE_III|North_America|Cuba|2022-12-15'
	'OQ821592|DENV3|CLADE_III|North_America|Cuba|2022-12-16'
	'OQ821593|DENV3|CLADE_III|North_America|Cuba|2022-12-16'
	'OQ821594|DENV3|CLADE_III|North_America|Cuba|2022-12-18'
	'OQ821595|DENV3|CLADE_III|North_America|Cuba|2022-12-18'
	'OQ821596|DENV3|CLADE_III|North_America|Cuba|2022-12-18'
	'OQ821597|DENV3|CLADE_III|North_America|Cuba|2022-12-21'
	'OQ821598|DENV3|CLADE_III|North_America|Cuba|2022-12-22'
	'OQ821599|DENV3|CLADE_III|North_America|Cuba|2022-12-22'
	'OQ821600|DENV3|CLADE_III|North_America|Cuba|2023-01-01'
	'OQ821601|DENV3|CLADE_III|North_America|Jamaica|2016-06-11'
	'OQ821602|DENV3|CLADE_III|North_America|Jamaica|2016-07-27'
	'OQ821603|DENV3|CLADE_III|North_America|Jamaica|2016-09-12'
	'OQ821604|DENV3|CLADE_III|North_America|Jamaica|2019-01-15'
	'OQ821605|DENV3|CLADE_III|North_America|Jamaica|2019-02-01'
	'OQ821606|DENV3|CLADE_III|North_America|Jamaica|2019-07-15'
	'OQ821607|DENV3|CLADE_III|North_America|Jamaica|2019-08-12'
	'OQ821608|DENV3|CLADE_III|North_America|Jamaica|2019-10-19'
	'OQ821609|DENV3|CLADE_III|North_America|Jamaica|2019-11-06'
	'OQ821610|DENV3|CLADE_III|North_America|Jamaica|2020-01-17'
	'OQ821611|DENV3|CLADE_III|North_America|Saint_Lucia|2020-11-07'
	'OQ821613|DENV3|CLADE_III|North_America|USA|2022-08-08'
	'OQ821614|DENV3|CLADE_III|North_America|USA|2022-08-11'
	'OQ821615|DENV3|CLADE_III|North_America|USA|2022-08-17'
	'OQ821616|DENV3|CLADE_III|North_America|USA|2022-10-04'
	'OQ821617|DENV3|CLADE_III|North_America|USA|2022-10-10'
	'OQ821618|DENV3|CLADE_III|North_America|USA|2022-10-15'
	'OQ821619|DENV3|CLADE_III|North_America|USA|2022-11-17'
	'OQ821620|DENV3|CLADE_III|North_America|USA|2022-11-21'
	'OQ821621|DENV3|CLADE_III|North_America|USA|2022-11-28'
	'OQ821622|DENV3|CLADE_III|North_America|USA|2022-12-11'
	'OQ821623|DENV3|CLADE_III|North_America|USA|2022-12-23'
	'OQ836205|DENV3|CLADE_III|North_America|USA|2022-10-29'
	'OQ836206|DENV3|CLADE_III|North_America|USA|2022-08-20'
	'OQ836207|DENV3|CLADE_III|North_America|USA|2022-09-02'
	'OQ836208|DENV3|CLADE_III|North_America|USA|2022-12-27'
	'OQ836209|DENV3|CLADE_III|North_America|USA|2023-01-24'
	'OQ836210|DENV3|CLADE_III|North_America|USA|2022-07-30'
	'OQ836211|DENV3|CLADE_III|North_America|USA|2022-07-27'
	'OQ857505|DENV3|CLADE_III|North_America|USA|2022-09-01'
	'OQ857506|DENV3|CLADE_III|North_America|USA|2022-10-05'
	'OQ857507|DENV3|CLADE_III|North_America|USA|2022-11-07'
	'OQ868517|DENV3|CLADE_III|South_America|Brazil|2023-03-12'
	'OQ919689|DENV3|CLADE_III|North_America|USA|2022-09-22'
	'OQ919690|DENV3|CLADE_III|North_America|Cuba|2022-10-05'
	'OQ919691|DENV3|CLADE_III|North_America|USA|2022-11-08'
	'OQ919692|DENV3|CLADE_III|North_America|Cuba|2022-12-04'
	'OQ919693|DENV3|CLADE_III|North_America|Cuba|2022-08-20'
	'OR150744|DENV3|CLADE_III|North_America|USA|2022-12-19'
	'OR150745|DENV3|CLADE_III|North_America|USA|2022-12-22'
	'OR150746|DENV3|CLADE_III|North_America|USA|2022-12-18'
	'OR150747|DENV3|CLADE_III|North_America|USA|2022-12-23'
	'OR150748|DENV3|CLADE_III|North_America|USA|2023-01-01'
	'OR150749|DENV3|CLADE_III|North_America|USA|2023-01-06'
	'OR150750|DENV3|CLADE_III|North_America|USA|2023-01-10'
	'OR150751|DENV3|CLADE_III|North_America|USA|2023-01-09'
	'OR150752|DENV3|CLADE_III|North_America|USA|2023-01-11'
	'OR150753|DENV3|CLADE_III|North_America|USA|2023-01-03'
	'OR150754|DENV3|CLADE_III|North_America|USA|2023-01-08'
	'OR150755|DENV3|CLADE_III|North_America|USA|2023-01-08'
	'OR162311|DENV3|CLADE_III|North_America|USA|2022-11-27'
	'OR162312|DENV3|CLADE_III|North_America|USA|2022-12-02'
	'OR162313|DENV3|CLADE_III|North_America|USA|2022-11-27'
	'OR162314|DENV3|CLADE_III|North_America|USA|2022-12-04'
	'OR162315|DENV3|CLADE_III|North_America|USA|2022-12-06'
	'OR162316|DENV3|CLADE_III|North_America|USA|2022-12-02'
	'OR162317|DENV3|CLADE_III|North_America|USA|2022-12-04'
	'OR162318|DENV3|CLADE_III|North_America|USA|2022-12-10'
	'OR162319|DENV3|CLADE_III|North_America|USA|2022-12-18'
	'OR229980|DENV3|CLADE_III|North_America|Guadeloupe|2020-12-XX'
	'OR229981|DENV3|CLADE_III|North_America|Guadeloupe|2020-08-XX'
	'OR389032|DENV3|CLADE_III|North_America|Barbados|2001-XX-XX'
	'OR389034|DENV3|CLADE_III|South_America|Colombia|2003-XX-XX'
	'OR389036|DENV3|CLADE_III|North_America|Nicaragua|2009-XX-XX'
	'OR389037|DENV3|CLADE_III|North_America|Saint_Kitts_and_Nevis|2008-XX-XX'
	'OR616483|DENV3|CLADE_III|North_America|Dominican_Republic|2023-08-15'
	'OR616484|DENV3|CLADE_III|North_America|Dominican_Republic|2023-08-06'
	'OR616485|DENV3|CLADE_III|North_America|Dominican_Republic|2023-08-06'
	'OR616486|DENV3|CLADE_III|North_America|Dominican_Republic|2023-08-09'
	'OR616487|DENV3|CLADE_III|North_America|Dominican_Republic|2023-08-14'
	'OR616488|DENV3|CLADE_III|North_America|Dominican_Republic|2023-08-14'
	'OR616489|DENV3|CLADE_III|North_America|Dominican_Republic|2023-08-15'
	'OR616490|DENV3|CLADE_III|North_America|Dominican_Republic|2023-08-17'
	'OR616491|DENV3|CLADE_III|North_America|Dominican_Republic|2023-08-15'
	'OR616492|DENV3|CLADE_III|North_America|Dominican_Republic|2023-08-15'
	'OR616493|DENV3|CLADE_III|North_America|Dominican_Republic|2023-08-16'
	'OR616494|DENV3|CLADE_III|North_America|Dominican_Republic|2023-08-24'
	'OR616495|DENV3|CLADE_III|North_America|Dominican_Republic|2023-08-29'
	'OR616496|DENV3|CLADE_III|North_America|Dominican_Republic|2023-08-21'
	'OR616497|DENV3|CLADE_III|North_America|Dominican_Republic|2023-08-22'
	'OR616498|DENV3|CLADE_III|North_America|Dominican_Republic|2023-08-22'
	'OR616499|DENV3|CLADE_III|North_America|Dominican_Republic|2023-08-21'
	'OR616500|DENV3|CLADE_III|North_America|Dominican_Republic|2023-08-20'
	'OR616501|DENV3|CLADE_III|North_America|Dominican_Republic|2023-08-19'
	'OR616502|DENV3|CLADE_III|North_America|Dominican_Republic|2023-08-21'
	'OR616503|DENV3|CLADE_III|North_America|Dominican_Republic|2023-05-21'
	'OR616504|DENV3|CLADE_III|North_America|Dominican_Republic|2023-08-17'
	'OR616505|DENV3|CLADE_III|North_America|Dominican_Republic|2023-08-24'
	'OR616506|DENV3|CLADE_III|North_America|Dominican_Republic|2023-08-21'
	'OR616507|DENV3|CLADE_III|North_America|Dominican_Republic|2023-08-25'
	'OR616508|DENV3|CLADE_III|North_America|Dominican_Republic|2023-08-25'
	'OR616509|DENV3|CLADE_III|North_America|Dominican_Republic|2023-08-25'
	'OR616510|DENV3|CLADE_III|North_America|Dominican_Republic|2023-08-15'
	'OR616511|DENV3|CLADE_III|North_America|Dominican_Republic|2023-08-26'
	'OR616512|DENV3|CLADE_III|North_America|Dominican_Republic|2023-08-27'
	'OR616513|DENV3|CLADE_III|North_America|Dominican_Republic|2023-08-22'
	'OR616514|DENV3|CLADE_III|North_America|Dominican_Republic|2023-08-27'
	'OR616515|DENV3|CLADE_III|North_America|Dominican_Republic|2023-08-26'
	'OR616516|DENV3|CLADE_III|North_America|Dominican_Republic|2023-08-29'
	'OR616517|DENV3|CLADE_III|North_America|Dominican_Republic|2023-08-25'
	'OR616518|DENV3|CLADE_III|North_America|Dominican_Republic|2023-08-28'
	'OR616519|DENV3|CLADE_III|North_America|Dominican_Republic|2023-08-24'
	'OR616520|DENV3|CLADE_III|North_America|Dominican_Republic|2023-08-27'
	'OR616521|DENV3|CLADE_III|North_America|Dominican_Republic|2023-08-27'
	'OR616522|DENV3|CLADE_III|North_America|Dominican_Republic|2023-08-28'
	'OR616523|DENV3|CLADE_III|North_America|Dominican_Republic|2023-08-28'
	'OR616524|DENV3|CLADE_III|North_America|Dominican_Republic|2023-08-22'
	'OR616525|DENV3|CLADE_III|North_America|Dominican_Republic|2023-08-30'
	'OR616526|DENV3|CLADE_III|North_America|Dominican_Republic|2023-08-30'
	'OR616527|DENV3|CLADE_III|North_America|Dominican_Republic|2023-08-30'
	'OR616528|DENV3|CLADE_III|North_America|Dominican_Republic|2023-08-12'
	'OR616529|DENV3|CLADE_III|North_America|Dominican_Republic|2023-08-29'
	'OR616530|DENV3|CLADE_III|North_America|Dominican_Republic|2023-07-02'
	'OR616531|DENV3|CLADE_III|North_America|Dominican_Republic|2023-07-17'
	'OR616532|DENV3|CLADE_III|North_America|Dominican_Republic|2023-07-19'
	'OR616533|DENV3|CLADE_III|North_America|Dominican_Republic|2023-07-14'
	'OR616534|DENV3|CLADE_III|North_America|Dominican_Republic|2023-07-16'
	'OR616535|DENV3|CLADE_III|North_America|Dominican_Republic|2023-07-17'
	'OR616536|DENV3|CLADE_III|North_America|Dominican_Republic|2023-07-21'
	'OR616537|DENV3|CLADE_III|North_America|Dominican_Republic|2023-07-27'
	'OR616538|DENV3|CLADE_III|North_America|Dominican_Republic|2023-08-03'
	'OR654266|DENV3|CLADE_III|North_America|USA|2023-01-29'
	'OR654267|DENV3|CLADE_III|North_America|USA|2023-01-31'
	'OR654268|DENV3|CLADE_III|North_America|USA|2023-02-15'
	'OR654274|DENV3|CLADE_III|North_America|USA|2023-05-28'
	'OR654277|DENV3|CLADE_III|North_America|USA|2023-06-08'
	'OR654278|DENV3|CLADE_III|North_America|USA|2023-06-18'
	'OR654279|DENV3|CLADE_III|North_America|USA|2023-06-23'
	'OR654280|DENV3|CLADE_III|North_America|USA|2023-06-23'
	'OR654283|DENV3|CLADE_III|North_America|USA|2023-07-02'
	'OR771111|DENV3|CLADE_III|North_America|USA|2023-01-25'
	'OR771112|DENV3|CLADE_III|North_America|USA|2023-02-04'
	'OR771113|DENV3|CLADE_III|North_America|USA|2023-01-31'
	'OR771114|DENV3|CLADE_III|North_America|USA|2023-02-21'
	'OR771115|DENV3|CLADE_III|North_America|USA|2023-03-06'
	'OR771118|DENV3|CLADE_III|North_America|USA|2023-03-12'
	'OR771119|DENV3|CLADE_III|North_America|USA|2023-03-19'
	'OR771120|DENV3|CLADE_III|North_America|USA|2023-03-29'
	'OR771121|DENV3|CLADE_III|North_America|USA|2023-03-29'
	'OR771123|DENV3|CLADE_III|North_America|USA|2023-07-04'
	'OR771124|DENV3|CLADE_III|North_America|USA|2023-07-09'
	'OR771125|DENV3|CLADE_III|North_America|USA|2023-07-07'
	'OR771126|DENV3|CLADE_III|North_America|USA|2023-07-12'
	'OR771127|DENV3|CLADE_III|North_America|USA|2023-07-11'
	'OR771128|DENV3|CLADE_III|North_America|USA|2023-07-06'
	'OR771129|DENV3|CLADE_III|North_America|USA|2023-07-13'
	'OR771130|DENV3|CLADE_III|North_America|USA|2023-07-03'
	'OR771131|DENV3|CLADE_III|North_America|USA|2023-07-26'
	'OR771132|DENV3|CLADE_III|North_America|USA|2023-07-26'
	'OR771133|DENV3|CLADE_III|North_America|USA|2023-07-31'
	'OR771134|DENV3|CLADE_III|North_America|USA|2023-07-18'
	'OR771135|DENV3|CLADE_III|North_America|USA|2023-07-22'
	'OR771136|DENV3|CLADE_III|North_America|USA|2023-07-27'
	'OR771137|DENV3|CLADE_III|North_America|USA|2023-07-26'
	'OR771138|DENV3|CLADE_III|North_America|USA|2023-07-28'
	'OR771139|DENV3|CLADE_III|North_America|USA|2023-08-07'
	'OR771140|DENV3|CLADE_III|North_America|USA|2023-07-28'
	'OR771141|DENV3|CLADE_III|North_America|USA|2023-08-03'
	'OR771142|DENV3|CLADE_III|North_America|USA|2023-08-02'
	'OR771144|DENV3|CLADE_III|North_America|USA|2023-08-04'
	'OR771145|DENV3|CLADE_III|North_America|USA|2023-08-07'
	'OR771148|DENV3|CLADE_III|North_America|USA|2023-08-13'
	'OR771149|DENV3|CLADE_III|North_America|USA|2023-08-11'
	'OR771150|DENV3|CLADE_III|North_America|USA|2023-08-09'
	'OR771151|DENV3|CLADE_III|North_America|USA|2023-08-11'
	'OR771152|DENV3|CLADE_III|North_America|USA|2023-08-09'
	'OR771153|DENV3|CLADE_III|North_America|USA|2023-08-11'
	'OR771154|DENV3|CLADE_III|North_America|USA|2023-08-17'
	'OR771155|DENV3|CLADE_III|North_America|USA|2023-08-20'
	'OR771156|DENV3|CLADE_III|North_America|USA|2023-09-01'
	'OR771157|DENV3|CLADE_III|North_America|USA|2023-08-22'
	'OR771158|DENV3|CLADE_III|North_America|USA|2023-08-22'
	'OR771160|DENV3|CLADE_III|North_America|USA|2023-08-06'
	'OR771161|DENV3|CLADE_III|North_America|USA|2023-08-23'
	'OR771162|DENV3|CLADE_III|North_America|USA|2023-08-31'
	'OR771163|DENV3|CLADE_III|North_America|USA|2023-08-29'
	'OR771164|DENV3|CLADE_III|North_America|USA|2023-08-28'
	'OR771165|DENV3|CLADE_III|North_America|USA|2023-09-02'
	'OR771166|DENV3|CLADE_III|North_America|USA|2023-08-31'
	'OR771167|DENV3|CLADE_III|North_America|USA|2023-08-31'
	'OR771169|DENV3|CLADE_III|North_America|USA|2023-08-31'
	'OR771170|DENV3|CLADE_III|North_America|USA|2023-09-05'
	'OR771171|DENV3|CLADE_III|North_America|USA|2023-09-04'
	'OR771172|DENV3|CLADE_III|North_America|USA|2023-09-06'
	'OR771174|DENV3|CLADE_III|North_America|USA|2023-09-15'
	'OR771175|DENV3|CLADE_III|North_America|USA|2023-09-08'
	'OR771176|DENV3|CLADE_III|North_America|USA|2023-09-06'
	'OR771177|DENV3|CLADE_III|North_America|USA|2023-09-06'
	'OR771178|DENV3|CLADE_III|North_America|USA|2023-09-11'
	'OR771179|DENV3|CLADE_III|North_America|USA|2023-09-11'
	'OR771180|DENV3|CLADE_III|North_America|USA|2023-09-11'
	'OR771181|DENV3|CLADE_III|North_America|USA|2023-09-12'
	'OR771182|DENV3|CLADE_III|North_America|USA|2023-09-20'
	'OR771184|DENV3|CLADE_III|North_America|USA|2023-09-11'
	'OR771185|DENV3|CLADE_III|North_America|USA|2023-09-16'
	'OR771186|DENV3|CLADE_III|North_America|USA|2023-09-21'
	'OR771187|DENV3|CLADE_III|North_America|USA|2023-09-14'
	'OR771190|DENV3|CLADE_III|North_America|USA|2023-09-29'
	'OR771191|DENV3|CLADE_III|North_America|USA|2023-09-30'
	'OR771192|DENV3|CLADE_III|North_America|USA|2023-10-04'
	'OR771195|DENV3|CLADE_III|North_America|USA|2023-09-26'
	'OR771197|DENV3|CLADE_III|North_America|USA|2023-10-03'
	'OR771198|DENV3|CLADE_III|North_America|USA|2023-10-02'
	'OR771199|DENV3|CLADE_III|North_America|USA|2023-10-03'
	'OR821929|DENV3|CLADE_III|North_America|USA|2023-09-21'
	'OR821930|DENV3|CLADE_III|North_America|USA|2023-07-10'
	'OR821931|DENV3|CLADE_III|North_America|USA|2023-07-12'
	'OR821932|DENV3|CLADE_III|North_America|USA|2023-07-11'
	'OR821933|DENV3|CLADE_III|North_America|USA|2023-07-19'
	'OR821934|DENV3|CLADE_III|North_America|USA|2023-08-21'
	'OR821936|DENV3|CLADE_III|North_America|USA|2023-09-21'
	'OR821937|DENV3|CLADE_III|North_America|USA|2023-09-24'
	'OR821938|DENV3|CLADE_III|North_America|USA|2023-09-23'
	'OR821940|DENV3|CLADE_III|North_America|USA|2023-09-19'
	'OR821941|DENV3|CLADE_III|North_America|USA|2023-09-26'
	'OR821942|DENV3|CLADE_III|North_America|USA|2023-09-27'
	'OR821943|DENV3|CLADE_III|North_America|USA|2023-09-25'
	'OR821945|DENV3|CLADE_III|North_America|USA|2023-09-28'
	'OR821948|DENV3|CLADE_III|North_America|USA|2023-09-30'
	'OR821949|DENV3|CLADE_III|North_America|USA|2023-10-06'
	'OR821950|DENV3|CLADE_III|North_America|USA|2023-10-02'
	'OR821951|DENV3|CLADE_III|North_America|USA|2023-10-07'
	'OR821952|DENV3|CLADE_III|North_America|USA|2023-10-05'
	'OR821953|DENV3|CLADE_III|North_America|USA|2023-10-07'
	'OR821954|DENV3|CLADE_III|North_America|USA|2023-10-10'
	'OR821955|DENV3|CLADE_III|North_America|USA|2023-10-09'
	'OR821956|DENV3|CLADE_III|North_America|USA|2023-10-07'
	'OR821958|DENV3|CLADE_III|North_America|USA|2023-10-10'
	'OR821960|DENV3|CLADE_III|North_America|USA|2023-10-11'
	'OR821961|DENV3|CLADE_III|North_America|USA|2023-10-03'
	'OR821963|DENV3|CLADE_III|North_America|USA|2023-10-16'
	'OR821964|DENV3|CLADE_III|North_America|USA|2023-10-14'
	'OR821965|DENV3|CLADE_III|North_America|USA|2023-10-15'
	'OR977063|DENV3|CLADE_III|North_America|USA|2023-05-09'
	'OR977066|DENV3|CLADE_III|North_America|USA|2023-07-09'
	'OR977067|DENV3|CLADE_III|North_America|USA|2023-07-04'
	'OR977068|DENV3|CLADE_III|North_America|USA|2023-07-14'
	'OR977069|DENV3|CLADE_III|North_America|USA|2023-07-21'
	'OR977070|DENV3|CLADE_III|North_America|USA|2023-07-22'
	'OR977072|DENV3|CLADE_III|North_America|USA|2023-10-13'
	'OR977073|DENV3|CLADE_III|North_America|USA|2023-10-11'
	'OR977074|DENV3|CLADE_III|North_America|USA|2023-10-18'
	'OR977075|DENV3|CLADE_III|North_America|USA|2023-10-19'
	'OR977076|DENV3|CLADE_III|North_America|USA|2023-10-17'
	'OR977077|DENV3|CLADE_III|North_America|USA|2023-10-22'
	'OR977078|DENV3|CLADE_III|North_America|USA|2023-10-20'
	'OR977081|DENV3|CLADE_III|North_America|USA|2023-10-25'
	'OR977082|DENV3|CLADE_III|North_America|USA|2023-11-01'
	'OR977084|DENV3|CLADE_III|North_America|USA|2023-10-27'
	'OR977085|DENV3|CLADE_III|North_America|USA|2023-10-28'
	'OR977086|DENV3|CLADE_III|North_America|USA|2023-11-01'
	'OR977087|DENV3|CLADE_III|North_America|USA|2023-11-06'
	'OR977088|DENV3|CLADE_III|North_America|USA|2023-11-07'
	'OR977089|DENV3|CLADE_III|North_America|USA|2023-11-09'
	'OR977090|DENV3|CLADE_III|North_America|USA|2023-11-01'
	'OR977091|DENV3|CLADE_III|North_America|USA|2023-11-15'
	'OR977092|DENV3|CLADE_III|North_America|USA|2023-11-15'
	'OR977093|DENV3|CLADE_III|North_America|USA|2023-11-14'
	'OR977095|DENV3|CLADE_III|North_America|USA|2023-11-11'
	'OR977096|DENV3|CLADE_III|North_America|USA|2023-11-15'
	'OR977097|DENV3|CLADE_III|North_America|USA|2023-11-20'
	'OR977099|DENV3|CLADE_III|North_America|USA|2023-11-19'
	'PP692448|DENV3|CLADE_III|North_America|USA|2023-11-29'
	'PP692450|DENV3|CLADE_III|North_America|USA|2023-11-29'
	'PP692453|DENV3|CLADE_III|North_America|USA|2023-11-16'
	'PP692454|DENV3|CLADE_III|North_America|USA|2023-11-20'
	'PP692455|DENV3|CLADE_III|North_America|USA|2023-11-12'
	'PP692457|DENV3|CLADE_III|North_America|USA|2023-12-06'
	'PP692458|DENV3|CLADE_III|North_America|USA|2023-12-02'
	'PP692459|DENV3|CLADE_III|North_America|USA|2023-12-02'
	'PP692460|DENV3|CLADE_III|North_America|USA|2023-12-02'
	'PP692461|DENV3|CLADE_III|North_America|USA|2023-12-12'
	'PP692462|DENV3|CLADE_III|North_America|USA|2023-12-05'
	'PP692463|DENV3|CLADE_III|North_America|USA|2023-12-08'
	'PP692464|DENV3|CLADE_III|North_America|USA|2023-12-07'
	'PP692465|DENV3|CLADE_III|North_America|USA|2023-12-12'
	'PP692466|DENV3|CLADE_III|North_America|USA|2023-12-13'
	'PP692467|DENV3|CLADE_III|North_America|USA|2023-12-19'
	'PP692468|DENV3|CLADE_III|North_America|USA|2023-12-16'
	'PP692470|DENV3|CLADE_III|North_America|USA|2023-12-20'
	'PP692471|DENV3|CLADE_III|North_America|USA|2023-12-30'
	'PP692472|DENV3|CLADE_III|North_America|USA|2023-12-31'
	'PP708028|DENV3|CLADE_III|North_America|USA|2024-01-21'
	'PP708029|DENV3|CLADE_III|North_America|USA|2024-01-02'
	'PP708030|DENV3|CLADE_III|North_America|USA|2024-01-08'
	'PP708031|DENV3|CLADE_III|North_America|USA|2024-01-09'
	'PP708035|DENV3|CLADE_III|North_America|USA|2024-01-13'
	'PP708036|DENV3|CLADE_III|North_America|USA|2024-01-06'
	'PP708037|DENV3|CLADE_III|North_America|USA|2024-01-19'
	'PP708038|DENV3|CLADE_III|North_America|USA|2024-01-20'
	'PP708039|DENV3|CLADE_III|North_America|USA|2024-01-18'
	'PP708040|DENV3|CLADE_III|North_America|USA|2024-01-30'
	'PP708041|DENV3|CLADE_III|North_America|USA|2024-02-04'
	'PP709294|DENV3|CLADE_III|North_America|USA|2023-07-29'
	'PP709295|DENV3|CLADE_III|North_America|USA|2023-07-30'
	'PP709296|DENV3|CLADE_III|North_America|USA|2023-07-24'
	'PP709298|DENV3|CLADE_III|North_America|USA|2023-08-05'
	'PP709299|DENV3|CLADE_III|North_America|USA|2023-08-08'
	'PP709302|DENV3|CLADE_III|North_America|USA|2023-08-23'
	'PP709303|DENV3|CLADE_III|North_America|USA|2023-08-28'
	'PP709304|DENV3|CLADE_III|North_America|USA|2023-08-30'
	'PP709305|DENV3|CLADE_III|North_America|USA|2023-11-12'
	'PP709308|DENV3|CLADE_III|North_America|USA|2023-11-16'
	'PP709311|DENV3|CLADE_III|North_America|USA|2022-11-20'
	'PP709312|DENV3|CLADE_III|North_America|USA|2022-11-25'
	'PP709313|DENV3|CLADE_III|North_America|USA|2022-11-25'
	'PP709315|DENV3|CLADE_III|North_America|USA|2022-11-30'
	'PP709316|DENV3|CLADE_III|North_America|USA|2023-10-30'
	'PP709317|DENV3|CLADE_III|North_America|USA|2023-11-09'
	'PP709318|DENV3|CLADE_III|North_America|USA|2023-11-12'
	'PP709319|DENV3|CLADE_III|North_America|USA|2023-11-14'
	'PP709320|DENV3|CLADE_III|North_America|USA|2023-11-27'
	'PP709321|DENV3|CLADE_III|North_America|USA|2023-11-22'
	'PP709322|DENV3|CLADE_III|North_America|USA|2023-11-27'
	'PP709323|DENV3|CLADE_III|North_America|USA|2023-11-22'
	'PP709324|DENV3|CLADE_III|North_America|USA|2023-12-02'
	'PP709325|DENV3|CLADE_III|North_America|USA|2023-11-29'
	'PP709326|DENV3|CLADE_III|North_America|USA|2023-12-02'
	'PP902571|DENV3|CLADE_III|North_America|Jamaica|2019-12-13'
	'PP902572|DENV3|CLADE_III|North_America|Jamaica|2020-09-16'
	'PP902573|DENV3|CLADE_III|North_America|Jamaica|2019-12-12'
	'PP902574|DENV3|CLADE_III|North_America|Jamaica|2019-12-11'
	'PP902575|DENV3|CLADE_III|North_America|Jamaica|2019-12-31'
	'PP902576|DENV3|CLADE_III|North_America|Jamaica|2019-12-15'
	'PP902577|DENV3|CLADE_III|North_America|Jamaica|2019-12-09'
	'PP902578|DENV3|CLADE_III|North_America|Jamaica|2019-12-09'
	'PP902579|DENV3|CLADE_III|North_America|Jamaica|2019-12-05'
	'PP902580|DENV3|CLADE_III|North_America|Jamaica|2020-01-14'
	'PP902581|DENV3|CLADE_III|North_America|Jamaica|2020-01-05'
	'PP902582|DENV3|CLADE_III|North_America|Jamaica|2020-01-08'
	'PP983007|DENV3|CLADE_III|South_America|Colombia|2023-04-24'
	'PP983008|DENV3|CLADE_III|South_America|Colombia|2023-07-26'
	'PP983009|DENV3|CLADE_III|South_America|Colombia|2023-08-05'
	'PP983010|DENV3|CLADE_III|South_America|Colombia|2023-08-05'
	'PP983011|DENV3|CLADE_III|South_America|Colombia|2023-09-14'
	'PP983012|DENV3|CLADE_III|South_America|Colombia|2023-09-30'
	'PP983013|DENV3|CLADE_III|South_America|Colombia|2023-12-19'
	'PP983014|DENV3|CLADE_III|South_America|Colombia|2023-08-02'
	'PP983015|DENV3|CLADE_III|South_America|Colombia|2023-09-02'
	'PP983016|DENV3|CLADE_III|South_America|Colombia|2023-10-23'
	'PP983017|DENV3|CLADE_III|South_America|Colombia|2023-10-21'
	'PP983018|DENV3|CLADE_III|South_America|Colombia|2023-11-06'
	'PP983019|DENV3|CLADE_III|South_America|Colombia|2023-11-19'
	'PP983020|DENV3|CLADE_III|South_America|Colombia|2023-11-20'
	'PP983021|DENV3|CLADE_III|South_America|Colombia|2023-09-09'
	'PP983022|DENV3|CLADE_III|South_America|Colombia|2023-12-03'
	'PP983023|DENV3|CLADE_III|South_America|Colombia|2023-12-16'
	'PP983024|DENV3|CLADE_III|South_America|Colombia|2023-12-18'
	'PP983025|DENV3|CLADE_III|South_America|Colombia|2024-01-03'
	'PP983026|DENV3|CLADE_III|South_America|Colombia|2024-01-04'
	'PP983027|DENV3|CLADE_III|South_America|Colombia|2024-01-29'
	'PP983028|DENV3|CLADE_III|South_America|Colombia|2024-01-30'
	'PP983029|DENV3|CLADE_III|South_America|Colombia|2024-02-09'
	'PP983030|DENV3|CLADE_III|South_America|Colombia|2024-02-19'
	'PP983031|DENV3|CLADE_III|South_America|Colombia|2024-03-04'
	'PP983032|DENV3|CLADE_III|South_America|Colombia|2024-03-04'
	'PP983033|DENV3|CLADE_III|South_America|Colombia|2024-03-05'
	'PP983034|DENV3|CLADE_III|South_America|Colombia|2024-01-16'
	'PP983035|DENV3|CLADE_III|South_America|Colombia|2024-02-23'
	'PP983036|DENV3|CLADE_III|South_America|Colombia|2024-03-03'
	'PP983037|DENV3|CLADE_III|South_America|Colombia|2024-03-05'
	'PQ129525|DENV3|CLADE_III|North_America|USA|2024-04-26'
	'PQ129527|DENV3|CLADE_III|North_America|USA|2024-06-07'
	'PQ129528|DENV3|CLADE_III|North_America|USA|2024-06-01'
	'PQ129529|DENV3|CLADE_III|North_America|USA|2024-06-04'
	'PQ129530|DENV3|CLADE_III|North_America|USA|2024-06-25'
	'PQ129531|DENV3|CLADE_III|North_America|USA|2024-07-03'
	'PQ129532|DENV3|CLADE_III|North_America|USA|2024-06-23'
	'PQ154991|DENV3|CLADE_III|North_America|USA|2023-09-19'
	'PQ154992|DENV3|CLADE_III|North_America|USA|2023-09-18'
	'PQ154995|DENV3|CLADE_III|North_America|USA|2023-09-28'
	'PQ154997|DENV3|CLADE_III|North_America|USA|2023-10-03'
	'PQ154998|DENV3|CLADE_III|North_America|USA|2023-10-09'
	'PQ154999|DENV3|CLADE_III|North_America|USA|2023-10-05'
	'PQ155002|DENV3|CLADE_III|North_America|USA|2023-12-09'
	'PQ155004|DENV3|CLADE_III|North_America|USA|2023-12-27'
	'PQ155005|DENV3|CLADE_III|North_America|USA|2024-01-01'
	'PQ155008|DENV3|CLADE_III|North_America|USA|2024-03-12'
	'PQ155009|DENV3|CLADE_III|North_America|USA|2024-03-13'
	'PQ155012|DENV3|CLADE_III|North_America|USA|2024-03-25'
	'PQ155016|DENV3|CLADE_III|North_America|USA|2024-04-06'
	'PQ155017|DENV3|CLADE_III|North_America|USA|2024-04-20'
	'PQ155018|DENV3|CLADE_III|North_America|USA|2024-04-20'
	'PQ155022|DENV3|CLADE_III|North_America|USA|2024-05-16'
	'PQ155023|DENV3|CLADE_III|North_America|USA|2024-02-23'
	'PQ155024|DENV3|CLADE_III|North_America|USA|2024-02-27'
	'PQ155025|DENV3|CLADE_III|North_America|USA|2024-03-01'
	'PQ155026|DENV3|CLADE_III|North_America|USA|2024-03-06'
	'PQ155027|DENV3|CLADE_III|North_America|USA|2024-03-10'
	'PQ155028|DENV3|CLADE_III|North_America|USA|2024-03-11'
	'PQ155029|DENV3|CLADE_III|North_America|USA|2024-03-13'
	'PQ155030|DENV3|CLADE_III|North_America|USA|2024-03-09'
	'PQ155031|DENV3|CLADE_III|North_America|USA|2024-03-15'
	'PQ155037|DENV3|CLADE_III|North_America|USA|2024-04-07'
	'PQ155038|DENV3|CLADE_III|North_America|USA|2024-04-06'
	'PQ155039|DENV3|CLADE_III|North_America|USA|2024-04-13'
	'PQ155040|DENV3|CLADE_III|North_America|USA|2024-04-13'
	'PQ155041|DENV3|CLADE_III|North_America|USA|2024-04-21'
	'PQ155043|DENV3|CLADE_III|North_America|USA|2024-05-06'
	'PQ155046|DENV3|CLADE_III|North_America|USA|2024-05-08'
	'PQ155049|DENV3|CLADE_III|North_America|USA|2024-05-25'
	'PQ155054|DENV3|CLADE_III|North_America|USA|2024-06-06'
	'PQ207069|DENV3|CLADE_III|North_America|USA|2024-06-05'
	'PQ207070|DENV3|CLADE_III|North_America|USA|2023-10-08'
	'PQ207071|DENV3|CLADE_III|North_America|USA|2024-06-04'
	'PQ207072|DENV3|CLADE_III|North_America|USA|2024-06-24'
	'PQ207073|DENV3|CLADE_III|North_America|USA|2024-07-03'
	'PQ207074|DENV3|CLADE_III|North_America|USA|2024-06-23'
	'PQ207075|DENV3|CLADE_III|North_America|USA|2024-06-26'
	'PQ207076|DENV3|CLADE_III|North_America|USA|2024-06-26'
	'PQ207078|DENV3|CLADE_III|North_America|USA|2024-06-29'
	'PQ241322|DENV3|CLADE_III|North_America|USA|2024-07-02'
	'PQ241323|DENV3|CLADE_III|North_America|USA|2024-07-07'
	'PQ241324|DENV3|CLADE_III|North_America|USA|2024-07-23'
	'PQ248574|DENV3|CLADE_III|North_America|USA|2024-07-27'
	'PQ248576|DENV3|CLADE_III|North_America|USA|2024-08-03'
	'PQ248578|DENV3|CLADE_III|North_America|USA|2024-07-24'
	'PQ248579|DENV3|CLADE_III|North_America|USA|2024-07-19'
	'PQ248580|DENV3|CLADE_III|North_America|USA|2024-08-11'
	'PQ248581|DENV3|CLADE_III|North_America|USA|2024-08-02'
	'PQ340817|DENV3|CLADE_III|North_America|USA|2024-06-22'
	'PQ340818|DENV3|CLADE_III|North_America|USA|2024-07-02'
	'PQ340819|DENV3|CLADE_III|North_America|USA|2024-07-09'
	'PQ340820|DENV3|CLADE_III|North_America|USA|2024-07-17'
	'PQ340821|DENV3|CLADE_III|North_America|USA|2024-06-19'
	'PQ340822|DENV3|CLADE_III|North_America|USA|2024-06-25'
	'PQ340823|DENV3|CLADE_III|North_America|USA|2024-06-29'
	'PQ340824|DENV3|CLADE_III|North_America|USA|2024-07-07'
	'PQ340825|DENV3|CLADE_III|North_America|USA|2024-07-06'
	'PQ340827|DENV3|CLADE_III|North_America|USA|2024-07-10'
	'PQ340828|DENV3|CLADE_III|North_America|USA|2024-07-14'
	'PQ340829|DENV3|CLADE_III|North_America|USA|2024-07-22'
	'PQ340830|DENV3|CLADE_III|North_America|USA|2024-07-22'
	'PQ340832|DENV3|CLADE_III|North_America|USA|2024-07-18'
	'PQ340833|DENV3|CLADE_III|North_America|USA|2024-07-17'
	'PQ340835|DENV3|CLADE_III|North_America|USA|2024-07-23'
	'PQ340836|DENV3|CLADE_III|North_America|USA|2024-07-29'
	'PQ340837|DENV3|CLADE_III|North_America|USA|2024-08-05'
	'PQ340839|DENV3|CLADE_III|North_America|USA|2024-07-23'
	'PQ340840|DENV3|CLADE_III|North_America|USA|2024-08-05'
	'PQ340841|DENV3|CLADE_III|North_America|USA|2024-08-01'
	'PQ340842|DENV3|CLADE_III|North_America|USA|2024-08-13'
	'PQ340843|DENV3|CLADE_III|North_America|USA|2024-08-13'
	'PQ340845|DENV3|CLADE_III|North_America|USA|2024-08-09'
	'PQ340846|DENV3|CLADE_III|North_America|USA|2024-08-15'
	'PQ340848|DENV3|CLADE_III|North_America|USA|2024-08-19'
	'PQ340849|DENV3|CLADE_III|North_America|USA|2024-08-22'
	'PQ355598|DENV3|CLADE_III|North_America|USA|2024-07-19'
	'PQ355600|DENV3|CLADE_III|North_America|USA|2024-07-19'
	'PQ355601|DENV3|CLADE_III|North_America|USA|2024-08-03'
	'PQ355602|DENV3|CLADE_III|North_America|USA|2024-07-25'
	'PQ457107|DENV3|CLADE_III|North_America|USA|2024-09-09'
	'PQ457108|DENV3|CLADE_III|North_America|USA|2024-09-19'
	'PQ467856|DENV3|CLADE_III|South_America|Peru|2024-03-08'
	'PQ467857|DENV3|CLADE_III|South_America|Peru|2024-02-08'
	'PQ467858|DENV3|CLADE_III|South_America|Peru|2024-02-20'
	'PQ467859|DENV3|CLADE_III|South_America|Peru|2024-02-27'
	'PQ467860|DENV3|CLADE_III|South_America|Peru|2024-03-08'
	'PQ467861|DENV3|CLADE_III|South_America|Peru|2024-03-12'
	'PQ467862|DENV3|CLADE_III|South_America|Peru|2024-03-13'
	'PQ467863|DENV3|CLADE_III|South_America|Peru|2024-04-04'
	'PQ467864|DENV3|CLADE_III|South_America|Peru|2024-04-13'
	'PQ467865|DENV3|CLADE_III|South_America|Peru|2024-04-20'
	'PQ527035|DENV3|CLADE_III|North_America|USA|2024-06-18'
	'PQ527036|DENV3|CLADE_III|North_America|USA|2024-08-07'
	'PQ527037|DENV3|CLADE_III|North_America|USA|2024-08-06'
	'PQ527039|DENV3|CLADE_III|North_America|USA|2024-07-31'
	'PQ527040|DENV3|CLADE_III|North_America|USA|2024-08-13'
	'PQ527041|DENV3|CLADE_III|North_America|USA|2024-04-26'
	'PQ527042|DENV3|CLADE_III|North_America|USA|2024-07-24'
	'PQ527043|DENV3|CLADE_III|North_America|USA|2024-08-04'
	'PQ527044|DENV3|CLADE_III|North_America|USA|2024-08-08'
	'PQ527045|DENV3|CLADE_III|North_America|USA|2024-08-13'
	'PQ527046|DENV3|CLADE_III|North_America|USA|2024-08-14'
	'PQ527047|DENV3|CLADE_III|North_America|USA|2024-08-09'
	'PQ527049|DENV3|CLADE_III|North_America|USA|2024-08-07'
	'PQ527050|DENV3|CLADE_III|North_America|USA|2024-08-17'
	'PQ527052|DENV3|CLADE_III|North_America|USA|2024-08-19'
	'PQ527053|DENV3|CLADE_III|North_America|USA|2024-08-20'
;
end;
begin trees;
	tree tree_1 = [&R] ('262820A|DENV3|CLADE_III|North_America|Yucatan|2023-09-07':0.001595,'385516C|DENV3|CLADE_III|North_America|Yucatan|2023-09-14':7.08E-4,((('491412A|DENV3|CLADE_III|North_America|Yucatan|2023-09-07':7.7E-4,'473136A|DENV3|CLADE_III|North_America|Yucatan|2023-09-05':1.36E-4)[&label=100]:0.003055,'262513A|DENV3|CLADE_III|North_America|Yucatan|2023-09-14':6.52E-4)[&label=99]:0.001166,('522711A|DENV3|CLADE_III|North_America|Yucatan|2023-09-26':4.4E-4,(((((((((((((((((('GU131912|DENV3|IPC|BID-V3826|2007|3II_A':0.001881,'GU131939|DENV3|IPC|BID-V4294|2007|3II_A':0.001478)[&label=85.2]:6.46E-4,'FJ639716|DENV3|KH|BID-V2054|2008|3II_A':0.001064)[&label=100]:0.073659,(((((((('OR389032|DENV3|CLADE_III|North_America|Barbados|2001-XX-XX':0.00106,(((('KF955505|DENV3|CLADE_III|North_America|Grenada|2002-XX-XX':0.004199,('JF808118|DENV3|CLADE_III|South_America|Brazil|2002-XX-XX':0.001131,'KF955473|DENV3|CLADE_III|South_America|Brazil|2002-XX-XX':0.005333)[&label=99.9]:0.001883)[&label=0]:2.0E-6,('FJ898459|DENV3|CLADE_III|South_America|Trinidad_and_Tobago|2002-XX-XX':1.0E-6,'GQ868617|DENV3|CLADE_III|South_America|Trinidad_and_Tobago|2002-XX-XX':7.26E-4)[&label=100]:0.001453)[&label=76.5]:1.05E-4,('FJ898464|DENV3|CLADE_III|South_America|Guyana|2002-XX-XX':0.001047,'KU509278|DENV3|CLADE_III|North_America|Barbados|2007-XX-XX':0.007167)[&label=94.9]:5.09E-4)[&label=92.5]:3.11E-4,('GQ868616|DENV3|CLADE_III|North_America|Saint_Lucia|2001-XX-XX':0.00125,'FJ898463|DENV3|CLADE_III|North_America|Saint_Lucia|2001-XX-XX':2.05E-4)[&label=99.5]:0.001039)[&label=0]:2.0E-6)[&label=100]:0.001244,((((((('EU529692|DENV3|CLADE_III|North_America|USA|2006-XX-XX':1.04E-4,'EU482564|DENV3|CLADE_III|North_America|USA|2003-XX-XX':1.04E-4)[&label=92.3]:3.12E-4,'EU482555|DENV3|CLADE_III|North_America|USA|2006-XX-XX':7.26E-4)[&label=99]:7.27E-4,'FJ182008|DENV3|CLADE_III|North_America|USA|2005-XX-XX':5.19E-4)[&label=93.1]:3.11E-4,'FJ182038|DENV3|CLADE_III|North_America|USA|2005-XX-XX':0.001142)[&label=86.7]:2.08E-4,'FJ024468|DENV3|CLADE_III|North_America|USA|2004-XX-XX':3.11E-4)[&label=96.4]:5.93E-4,('FJ024469|DENV3|CLADE_III|North_America|USA|2004-XX-XX':1.0E-6,'FJ182006|DENV3|CLADE_III|North_America|USA|2004-XX-XX':2.07E-4)[&label=78.6]:1.33E-4)[&label=100]:0.002623,('FJ390372|DENV3|CLADE_III|North_America|USA|2003-XX-XX':7.31E-4,'FJ024467|DENV3|CLADE_III|North_America|USA|2004-XX-XX':0.001141)[&label=100]:0.002973)[&label=99.5]:0.001322)[&label=0]:3.0E-6,'EU529691|DENV3|CLADE_III|South_America|Venezuela|2001-XX-XX':0.002393)[&label=72.9]:1.0E-4,((((('FJ850092|DENV3|CLADE_III|South_America|Brazil|2007-XX-XX':0.001565,'FJ850089|DENV3|CLADE_III|South_America|Brazil|2006-XX-XX':0.001246)[&label=99.5]:0.001571,'FJ850083|DENV3|CLADE_III|South_America|Brazil|2004-XX-XX':0.001879)[&label=92.2]:4.15E-4,'FJ850094|DENV3|CLADE_III|South_America|Brazil|2008-XX-XX':0.005355)[&label=80.5]:2.04E-4,('OK605762|DENV3|CLADE_III|South_America|Paraguay|2007-XX-XX':0.001458,'HQ235027|DENV3|CLADE_III|South_America|Paraguay|2007-XX-XX':6.19E-4)[&label=100]:0.004727)[&label=85.5]:2.06E-4,((('FJ850080|DENV3|CLADE_III|South_America|Brazil|2003-XX-XX':1.0E-6,'FJ898447|DENV3|CLADE_III|South_America|Brazil|2003-XX-XX':1.0E-6)[&label=97.4]:5.18E-4,'FJ850086|DENV3|CLADE_III|South_America|Brazil|2005-XX-XX':0.001141)[&label=73.8]:1.02E-4,'JF808119|DENV3|CLADE_III|South_America|Brazil|2004-XX-XX':0.001142)[&label=99.8]:0.001043)[&label=100]:0.002823)[&label=94.1]:4.73E-4,(((('OQ727062|DENV3|CLADE_III|South_America|Brazil|2006-04-17':0.00204,'GU131866|DENV3|CLADE_III|South_America|Brazil|2007-XX-XX':0.003269)[&label=99.9]:0.001927,(('JF808129|DENV3|CLADE_III|South_America|Paraguay|2003-XX-XX':0.002604,('JX669500|DENV3|CLADE_III|South_America|Brazil|2005-XX-XX':5.19E-4,'JX669505|DENV3|CLADE_III|South_America|Brazil|2006-XX-XX':6.22E-4)[&label=99.9]:0.002086)[&label=0]:3.0E-6,'GU131873|DENV3|CLADE_III|South_America|Brazil|2007-XX-XX':0.003594)[&label=70.5]:2.07E-4)[&label=74.5]:1.04E-4,(((((((('FJ913015|DENV3|CLADE_III|South_America|Brazil|2001-XX-XX':4.15E-4,'FJ898446|DENV3|CLADE_III|South_America|Brazil|2001-XX-XX':2.0E-6)[&label=92]:2.07E-4,(((('GU131878|DENV3|CLADE_III|South_America|Brazil|2007-XX-XX':0.002015,'JF808120|DENV3|CLADE_III|South_America|Brazil|2009-XX-XX':0.003553)[&label=95.4]:7.12E-4,('GU131874|DENV3|CLADE_III|South_America|Brazil|2007-XX-XX':8.33E-4,('GU131844|DENV3|CLADE_III|South_America|Brazil|2006-XX-XX':1.04E-4,'GU131856|DENV3|CLADE_III|South_America|Brazil|2006-XX-XX':1.0E-6)[&label=84.7]:2.05E-4)[&label=99.8]:0.001021)[&label=87.4]:3.24E-4,'JF808121|DENV3|CLADE_III|South_America|Brazil|2007-XX-XX':0.002511)[&label=100]:0.002327,'JF808122|DENV3|CLADE_III|South_America|Paraguay|2003-XX-XX':0.002845)[&label=75.1]:7.6E-5)[&label=76.4]:1.03E-4,'JX669498|DENV3|CLADE_III|South_America|Brazil|2004-XX-XX':0.00135)[&label=92.4]:3.11E-4,'JF808127|DENV3|CLADE_III|South_America|Brazil|2002-XX-XX':0.001558)[&label=0]:2.0E-6,'JF808123|DENV3|CLADE_III|South_America|Paraguay|2002-XX-XX':0.002395)[&label=95]:3.11E-4,('JF808125|DENV3|CLADE_III|South_America|Brazil|2002-XX-XX':0.002501,((('JX669495|DENV3|CLADE_III|South_America|Brazil|2004-XX-XX':0.001165,'GU131868|DENV3|CLADE_III|South_America|Brazil|2007-XX-XX':0.005072)[&label=42.1]:8.0E-5,'JF808124|DENV3|CLADE_III|South_America|Brazil|2003-XX-XX':0.003554)[&label=0]:2.0E-6,'JX669499|DENV3|CLADE_III|South_America|Brazil|2004-XX-XX':0.001453)[&label=87.7]:1.04E-4)[&label=0]:2.0E-6)[&label=0]:2.0E-6,(((((((((((((('GQ868546|DENV3|CLADE_III|South_America|Brazil|2006-XX-XX':2.0E-6,'GU131852|DENV3|CLADE_III|South_America|Brazil|2006-XX-XX':3.12E-4)[&label=83]:1.04E-4,'GU131846|DENV3|CLADE_III|South_America|Brazil|2006-XX-XX':1.0E-6)[&label=0]:2.0E-6,'GU131869|DENV3|CLADE_III|South_America|Brazil|2007-XX-XX':4.16E-4)[&label=86]:1.04E-4,('GQ868548|DENV3|CLADE_III|South_America|Brazil|2006-XX-XX':1.04E-4,'GU131857|DENV3|CLADE_III|South_America|Brazil|2006-XX-XX':3.0E-6)[&label=91.8]:2.07E-4)[&label=0]:3.0E-6,((((((('GU131872|DENV3|CLADE_III|South_America|Brazil|2007-XX-XX':0.001039,'GU131876|DENV3|CLADE_III|South_America|Brazil|2007-XX-XX':3.13E-4)[&label=73.3]:1.03E-4,'GQ868547|DENV3|CLADE_III|South_America|Brazil|2006-XX-XX':1.04E-4)[&label=92.5]:3.12E-4,('GU131854|DENV3|CLADE_III|South_America|Brazil|2006-XX-XX':2.0E-6,'GU131860|DENV3|CLADE_III|South_America|Brazil|2006-XX-XX':1.04E-4)[&label=73.6]:1.04E-4)[&label=99.4]:7.27E-4,('GU131845|DENV3|CLADE_III|South_America|Brazil|2006-XX-XX':2.08E-4,'GU131853|DENV3|CLADE_III|South_America|Brazil|2006-XX-XX':2.08E-4)[&label=0]:3.0E-6)[&label=90.7]:2.07E-4,('GU131848|DENV3|CLADE_III|South_America|Brazil|2006-XX-XX':1.0E-6,'GU131855|DENV3|CLADE_III|South_America|Brazil|2006-XX-XX':1.0E-6)[&label=90]:2.07E-4)[&label=0]:3.0E-6,('GU131847|DENV3|CLADE_III|South_America|Brazil|2006-XX-XX':1.0E-6,'GU131859|DENV3|CLADE_III|South_America|Brazil|2006-XX-XX':1.0E-6)[&label=0]:1.0E-6)[&label=0]:3.0E-6,'GU131851|DENV3|CLADE_III|South_America|Brazil|2006-XX-XX':8.31E-4)[&label=87]:1.04E-4)[&label=98.4]:5.19E-4,('GU131849|DENV3|CLADE_III|South_America|Brazil|2006-XX-XX':0.001039,(('GU131861|DENV3|CLADE_III|South_America|Brazil|2007-XX-XX':3.12E-4,'GU131865|DENV3|CLADE_III|South_America|Brazil|2006-XX-XX':6.25E-4)[&label=96]:5.2E-4,'GU131871|DENV3|CLADE_III|South_America|Brazil|2007-XX-XX':3.12E-4)[&label=98.6]:7.27E-4)[&label=0]:2.0E-6)[&label=98.1]:5.18E-4,(('GU131850|DENV3|CLADE_III|South_America|Brazil|2006-XX-XX':2.08E-4,'GU131858|DENV3|CLADE_III|South_America|Brazil|2006-XX-XX':3.11E-4)[&label=0]:2.0E-6,('GU131862|DENV3|CLADE_III|South_America|Brazil|2007-XX-XX':1.0E-6,'GU131867|DENV3|CLADE_III|South_America|Brazil|2007-XX-XX':1.0E-6)[&label=96.1]:3.11E-4)[&label=100]:8.31E-4)[&label=0]:2.0E-6,('MH888333|DENV3|CLADE_III|South_America|Bolivia|2011-01-01':0.003777,'GU131875|DENV3|CLADE_III|South_America|Brazil|2007-XX-XX':8.7E-5)[&label=100]:0.001471)[&label=35.9]:1.02E-4,'GU131870|DENV3|CLADE_III|South_America|Brazil|2007-XX-XX':0.001776)[&label=100]:0.002604,('JX669491|DENV3|CLADE_III|South_America|Brazil|2002-XX-XX':2.08E-4,(('JX669508|DENV3|CLADE_III|South_America|Brazil|2006-XX-XX':3.12E-4,'JX669504|DENV3|CLADE_III|South_America|Brazil|2006-XX-XX':1.03E-4)[&label=96.6]:5.22E-4,(('JX669496|DENV3|CLADE_III|South_America|Brazil|2006-XX-XX':5.18E-4,'JX669502|DENV3|CLADE_III|South_America|Brazil|2005-XX-XX':1.0E-6)[&label=0]:2.0E-6,'JX669494|DENV3|CLADE_III|South_America|Brazil|2005-XX-XX':1.03E-4)[&label=77.8]:3.09E-4)[&label=100]:0.00219)[&label=70.8]:1.03E-4)[&label=0]:2.0E-6,(('JX669501|DENV3|CLADE_III|South_America|Brazil|2005-XX-XX':0.002207,'GU131877|DENV3|CLADE_III|South_America|Brazil|2007-XX-XX':0.004527)[&label=92.9]:5.02E-4,'JX669489|DENV3|CLADE_III|South_America|Brazil|2003-XX-XX':8.29E-4)[&label=0]:2.0E-6)[&label=0]:2.0E-6,('KC425219|DENV3|CLADE_III|South_America|Brazil|2002-XX-XX':4.98E-4,'KC425218|DENV3|CLADE_III|South_America|Brazil|2002-XX-XX':1.33E-4)[&label=100]:0.001372)[&label=93.3]:3.11E-4,'JX669490|DENV3|CLADE_III|South_America|Brazil|2002-XX-XX':2.07E-4)[&label=99.8]:0.001142,('JF808126|DENV3|CLADE_III|South_America|Brazil|2003-XX-XX':6.22E-4,'JF808128|DENV3|CLADE_III|South_America|Paraguay|2003-XX-XX':9.34E-4)[&label=99.8]:0.001456)[&label=0]:2.0E-6)[&label=0]:2.0E-6,((((('JX669506|DENV3|CLADE_III|South_America|Brazil|2006-XX-XX':8.25E-4,'JX669507|DENV3|CLADE_III|South_America|Brazil|2006-XX-XX':8.38E-4)[&label=81.4]:3.1E-4,'JX669493|DENV3|CLADE_III|South_America|Brazil|2005-XX-XX':4.09E-4)[&label=0]:1.0E-6,('JX669503|DENV3|CLADE_III|South_America|Brazil|2005-XX-XX':4.15E-4,'JX669492|DENV3|CLADE_III|South_America|Brazil|2005-XX-XX':1.03E-4)[&label=79.4]:1.1E-4)[&label=98.9]:8.37E-4,'JX669497|DENV3|CLADE_III|South_America|Brazil|2005-XX-XX':4.17E-4)[&label=100]:0.001662,'FJ177308|DENV3|CLADE_III|South_America|Brazil|2001-XX-XX':0.005909)[&label=74.7]:1.04E-4)[&label=77.4]:1.04E-4)[&label=99.6]:0.001196,'FJ547083|DENV3|CLADE_III|North_America|USA|2002-XX-XX':0.002982)[&label=65.6]:2.04E-4)[&label=99]:0.001072,(((('EU854292|DENV3|CLADE_III|South_America|Venezuela|2005-XX-XX':0.004335,(((((((((('OR389036|DENV3|CLADE_III|North_America|Nicaragua|2009-XX-XX':1.04E-4,(('HM756281|DENV3|CLADE_III|North_America|Nicaragua|2009-XX-XX':1.0E-6,('JN093514|DENV3|CLADE_III|North_America|Nicaragua|2009-XX-XX':7.27E-4,'HQ705609|DENV3|CLADE_III|North_America|Nicaragua|2009-XX-XX':4.14E-4)[&label=0]:1.0E-6)[&label=0]:1.0E-6,('HQ541806|DENV3|CLADE_III|North_America|Nicaragua|2009-XX-XX':9.4E-5,'MW946918|DENV3|CLADE_III|North_America|Nicaragua|2009-XX-XX':1.0E-6)[&label=0]:1.0E-5)[&label=0]:2.0E-6)[&label=87.3]:2.07E-4,('HM631863|DENV3|CLADE_III|North_America|Nicaragua|2009-XX-XX':2.08E-4,('HM631860|DENV3|CLADE_III|North_America|Nicaragua|2009-XX-XX':2.08E-4,(('HM181977|DENV3|CLADE_III|North_America|Nicaragua|2009-XX-XX':1.0E-6,('HM631862|DENV3|CLADE_III|North_America|Nicaragua|2009-XX-XX':9.4E-5,'HM631856|DENV3|CLADE_III|North_America|Nicaragua|2009-XX-XX':3.13E-4)[&label=0]:3.0E-6)[&label=0]:7.0E-6,'HM631858|DENV3|CLADE_III|North_America|Nicaragua|2009-XX-XX':1.0E-6)[&label=0]:2.0E-6)[&label=84.4]:1.04E-4)[&label=0]:2.0E-6)[&label=85]:1.04E-4,('HM756276|DENV3|CLADE_III|North_America|Nicaragua|2009-XX-XX':3.11E-4,('JF920396|DENV3|CLADE_III|North_America|Nicaragua|2009-XX-XX':3.11E-4,'KF921919|DENV3|CLADE_III|North_America|Nicaragua|2009-XX-XX':6.79E-4)[&label=0]:1.0E-6)[&label=92.6]:2.08E-4)[&label=0]:3.0E-6,'JF937620|DENV3|CLADE_III|North_America|Nicaragua|2010-XX-XX':6.22E-4)[&label=93.9]:3.99E-4,'GQ199862|DENV3|CLADE_III|North_America|Nicaragua|2008-XX-XX':3.27E-4)[&label=69.2]:2.07E-4,((('MZ008476|DENV3|CLADE_III|North_America|Nicaragua|2014-XX-XX':0.001507,'MZ008468|DENV3|CLADE_III|North_America|Nicaragua|2014-XX-XX':3.0E-6)[&label=100]:0.004263,(((('OM417340|DENV3|CLADE_III|North_America|Mexico|2021-09-21':0.003418,'OM417341|DENV3|CLADE_III|North_America|Mexico|2021-09-19':0.002428)[&label=93.4]:5.32E-4,'MW308180|DENV3|CLADE_III|North_America|Mexico|2019-05-21':0.002086)[&label=73.8]:8.6E-5,'MW308179|DENV3|CLADE_III|North_America|Mexico|2019-04-15':0.002096)[&label=99.9]:0.002886,'MW308181|DENV3|CLADE_III|North_America|Mexico|2019-08-22':0.004664)[&label=100]:0.00432)[&label=94.9]:7.42E-4,'JF937636|DENV3|CLADE_III|North_America|Nicaragua|2009-XX-XX':5.46E-4)[&label=99.5]:9.98E-4)[&label=88.1]:2.24E-4,((('JF937643|DENV3|CLADE_III|North_America|Nicaragua|2009-XX-XX':2.07E-4,'HM631864|DENV3|CLADE_III|North_America|Nicaragua|2009-XX-XX':2.08E-4)[&label=99.2]:0.001118,((('HQ671178|DENV3|CLADE_III|North_America|Nicaragua|2009-XX-XX':1.0E-6,'HQ541785|DENV3|CLADE_III|North_America|Nicaragua|2009-XX-XX':1.0E-6)[&label=0]:2.0E-6,'HQ705615|DENV3|CLADE_III|North_America|Nicaragua|2009-XX-XX':2.1E-4)[&label=84]:2.85E-4,'JN000936|DENV3|CLADE_III|North_America|Nicaragua|2009-XX-XX':0.00117)[&label=92.7]:6.26E-4)[&label=96.7]:7.52E-4,(('JF920409|DENV3|CLADE_III|North_America|Nicaragua|2010-XX-XX':4.75E-4,'KF971702|DENV3|CLADE_III|North_America|Nicaragua|2009-XX-XX':7.18E-4)[&label=92.7]:3.56E-4,('FJ850048|DENV3|CLADE_III|North_America|Nicaragua|2008-XX-XX':1.0E-6,'HQ541790|DENV3|CLADE_III|North_America|Nicaragua|2008-XX-XX':1.0E-6)[&label=98.1]:6.23E-4)[&label=88.1]:2.07E-4)[&label=73]:1.03E-4)[&label=99.8]:0.001143,(('FJ873812|DENV3|CLADE_III|North_America|Nicaragua|2008-XX-XX':5.18E-4,'FJ898475|DENV3|CLADE_III|North_America|Nicaragua|2008-XX-XX':1.04E-4)[&label=90.4]:2.08E-4,(((((('MZ008472|DENV3|CLADE_III|North_America|Nicaragua|2013-XX-XX':0.001626,'MZ008473|DENV3|CLADE_III|North_America|Nicaragua|2013-XX-XX':0.001288)[&label=100]:0.002499,'KF921928|DENV3|CLADE_III|North_America|Nicaragua|2010-XX-XX':2.5E-4)[&label=90.3]:3.76E-4,((('KF973487|DENV3|CLADE_III|North_America|Nicaragua|2011-XX-XX':1.0E-6,'KF973483|DENV3|CLADE_III|North_America|Nicaragua|2011-XX-XX':1.0E-6)[&label=100]:0.002273,'JF937639|DENV3|CLADE_III|North_America|Nicaragua|2010-XX-XX':5.42E-4)[&label=34]:1.18E-4,'KF921927|DENV3|CLADE_III|North_America|Nicaragua|2010-XX-XX':6.65E-4)[&label=97.9]:6.26E-4)[&label=74.4]:1.03E-4,'JF920398|DENV3|CLADE_III|North_America|Nicaragua|2009-XX-XX':0.001458)[&label=75.6]:1.04E-4,'HQ705610|DENV3|CLADE_III|North_America|Nicaragua|2009-XX-XX':6.22E-4)[&label=0]:2.0E-6,'KF971708|DENV3|CLADE_III|North_America|Nicaragua|2010-XX-XX':3.88E-4)[&label=98]:6.22E-4)[&label=98.7]:6.23E-4)[&label=0]:2.0E-6,(((((((((('KF921922|DENV3|CLADE_III|North_America|Nicaragua|2009-XX-XX':2.0E-6,'MZ008474|DENV3|CLADE_III|North_America|Nicaragua|2013-XX-XX':0.00445)[&label=90.1]:2.11E-4,('KF921923|DENV3|CLADE_III|North_America|Nicaragua|2009-XX-XX':4.17E-4,'HQ705613|DENV3|CLADE_III|North_America|Nicaragua|2009-XX-XX':8.31E-4)[&label=94.5]:4.15E-4)[&label=0]:3.0E-6,((('KF971711|DENV3|CLADE_III|North_America|Nicaragua|2010-XX-XX':0.001005,('JF937640|DENV3|CLADE_III|North_America|Nicaragua|2010-XX-XX':0.001145,'JF937621|DENV3|CLADE_III|North_America|Nicaragua|2010-XX-XX':4.14E-4)[&label=91.2]:3.81E-4)[&label=98.5]:7.63E-4,('JN183884|DENV3|CLADE_III|North_America|Nicaragua|2009-XX-XX':4.15E-4,('KF921914|DENV3|CLADE_III|North_America|Nicaragua|2009-XX-XX':2.0E-6,'HQ541804|DENV3|CLADE_III|North_America|Nicaragua|2009-XX-XX':1.0E-6)[&label=90.4]:2.09E-4)[&label=74.4]:1.04E-4)[&label=0]:2.0E-6,'HQ705618|DENV3|CLADE_III|North_America|Nicaragua|2009-XX-XX':3.11E-4)[&label=84.8]:1.04E-4)[&label=96.9]:4.14E-4,((((('HQ166030|DENV3|CLADE_III|North_America|Nicaragua|2009-XX-XX':1.04E-4,('HM181973|DENV3|CLADE_III|North_America|Nicaragua|2009-XX-XX':1.0E-6,'KF921913|DENV3|CLADE_III|North_America|Nicaragua|2009-XX-XX':1.0E-6)[&label=96.3]:4.15E-4)[&label=96.2]:4.15E-4,('JF937631|DENV3|CLADE_III|North_America|Nicaragua|2009-XX-XX':1.04E-4,'HQ705617|DENV3|CLADE_III|North_America|Nicaragua|2009-XX-XX':3.0E-6)[&label=96]:4.14E-4)[&label=0]:3.0E-6,'JN000938|DENV3|CLADE_III|North_America|Nicaragua|2010-XX-XX':9.34E-4)[&label=94.8]:3.11E-4,'GQ199870|DENV3|CLADE_III|North_America|Nicaragua|2008-XX-XX':0.001039)[&label=0]:3.0E-6,'FJ850052|DENV3|CLADE_III|North_America|Nicaragua|2008-XX-XX':2.07E-4)[&label=0]:2.0E-6)[&label=87.1]:1.04E-4,(('HQ166033|DENV3|CLADE_III|North_America|Nicaragua|2009-XX-XX':2.0E-6,'HQ541795|DENV3|CLADE_III|North_America|Nicaragua|2009-XX-XX':2.08E-4)[&label=98.9]:7.27E-4,'JF920400|DENV3|CLADE_III|North_America|Nicaragua|2009-XX-XX':8.32E-4)[&label=98.3]:7.28E-4)[&label=0]:2.0E-6,'GQ199860|DENV3|CLADE_III|North_America|Nicaragua|2008-XX-XX':2.08E-4)[&label=0]:1.0E-6,(((((((('KF921920|DENV3|CLADE_III|North_America|Nicaragua|2009-XX-XX':2.0E-6,'KF971710|DENV3|CLADE_III|North_America|Nicaragua|2010-XX-XX':0.002159)[&label=78.4]:4.16E-4,'JF937624|DENV3|CLADE_III|North_America|Nicaragua|2010-XX-XX':7.28E-4)[&label=87.3]:2.08E-4,(('HQ705616|DENV3|CLADE_III|North_America|Nicaragua|2009-XX-XX':1.04E-4,(('JF937628|DENV3|CLADE_III|North_America|Nicaragua|2010-XX-XX':1.0E-6,'JF937626|DENV3|CLADE_III|North_America|Nicaragua|2010-XX-XX':1.04E-4)[&label=95.7]:4.14E-4,'JF937623|DENV3|CLADE_III|North_America|Nicaragua|2010-XX-XX':5.19E-4)[&label=87.2]:2.08E-4)[&label=96.2]:4.15E-4,(('JF937625|DENV3|CLADE_III|North_America|Nicaragua|2010-XX-XX':2.07E-4,'JF937629|DENV3|CLADE_III|North_America|Nicaragua|2010-XX-XX':2.0E-6)[&label=88.7]:2.08E-4,'HQ705614|DENV3|CLADE_III|North_America|Nicaragua|2009-XX-XX':4.15E-4)[&label=88]:2.08E-4)[&label=0]:3.0E-6)[&label=0]:2.0E-6,(((('KF921916|DENV3|CLADE_III|North_America|Nicaragua|2009-XX-XX':1.0E-6,('HQ541797|DENV3|CLADE_III|North_America|Nicaragua|2009-XX-XX':5.16E-4,'HQ541803|DENV3|CLADE_III|North_America|Nicaragua|2009-XX-XX':1.29E-4)[&label=0]:2.0E-6)[&label=0]:3.0E-6,'HM631857|DENV3|CLADE_III|North_America|Nicaragua|2009-XX-XX':1.04E-4)[&label=98.5]:5.19E-4,('HM631869|DENV3|CLADE_III|North_America|Nicaragua|2009-XX-XX':2.0E-6,'HQ891025|DENV3|CLADE_III|North_America|Nicaragua|2009-XX-XX':4.24E-4)[&label=88.5]:2.07E-4)[&label=73.7]:1.04E-4,('HQ705619|DENV3|CLADE_III|North_America|Nicaragua|2009-XX-XX':2.07E-4,'KF971700|DENV3|CLADE_III|North_America|Nicaragua|2009-XX-XX':4.01E-4)[&label=89.6]:2.08E-4)[&label=0]:2.0E-6)[&label=0]:3.0E-6,('HQ705623|DENV3|CLADE_III|North_America|Nicaragua|2009-XX-XX':9.35E-4,'HQ705611|DENV3|CLADE_III|North_America|Nicaragua|2009-XX-XX':2.07E-4)[&label=76.1]:1.03E-4)[&label=97.6]:5.2E-4,((((((('HM181974|DENV3|CLADE_III|North_America|Nicaragua|2009-XX-XX':1.9E-4,'KF921921|DENV3|CLADE_III|North_America|Nicaragua|2009-XX-XX':1.0E-6)[&label=0]:1.7E-5,'HM181976|DENV3|CLADE_III|North_America|Nicaragua|2009-XX-XX':1.0E-6)[&label=76.9]:1.04E-4,'JF920399|DENV3|CLADE_III|North_America|Nicaragua|2009-XX-XX':5.19E-4)[&label=87.2]:2.07E-4,'JF937633|DENV3|CLADE_III|North_America|Nicaragua|2010-XX-XX':9.34E-4)[&label=72.7]:1.04E-4,('JF920401|DENV3|CLADE_III|North_America|Nicaragua|2010-XX-XX':0.001142,'HQ541802|DENV3|CLADE_III|North_America|Nicaragua|2009-XX-XX':4.22E-4)[&label=0]:2.0E-6)[&label=0]:3.0E-6,((('HM756282|DENV3|CLADE_III|North_America|Nicaragua|2009-XX-XX':1.04E-4,'KF971703|DENV3|CLADE_III|North_America|Nicaragua|2009-XX-XX':1.0E-6)[&label=77.8]:1.05E-4,'HM181978|DENV3|CLADE_III|North_America|Nicaragua|2009-XX-XX':8.31E-4)[&label=5.2]:1.03E-4,'KF973479|DENV3|CLADE_III|North_America|Nicaragua|2012-XX-XX':0.002609)[&label=80]:1.04E-4)[&label=75.3]:1.05E-4,('HQ705622|DENV3|CLADE_III|North_America|Nicaragua|2009-XX-XX':3.89E-4,'KF971704|DENV3|CLADE_III|North_America|Nicaragua|2009-XX-XX':4.19E-4)[&label=75.6]:1.29E-4)[&label=95.2]:4.15E-4)[&label=76.1]:1.03E-4,(((((((('HM756277|DENV3|CLADE_III|North_America|Nicaragua|2009-XX-XX':1.0E-6,'HQ166032|DENV3|CLADE_III|North_America|Nicaragua|2009-XX-XX':1.0E-6)[&label=0]:3.0E-6,'HM756278|DENV3|CLADE_III|North_America|Nicaragua|2009-XX-XX':1.04E-4)[&label=5.1]:1.04E-4,('HQ166031|DENV3|CLADE_III|North_America|Nicaragua|2009-XX-XX':1.0E-6,'JF920393|DENV3|CLADE_III|North_America|Nicaragua|2009-XX-XX':1.0E-6)[&label=0]:3.0E-6)[&label=79.3]:1.04E-4,((('KF973478|DENV3|CLADE_III|North_America|Nicaragua|2012-XX-XX':5.19E-4,('MZ008478|DENV3|CLADE_III|North_America|Nicaragua|2013-XX-XX':8.3E-4,('MZ008469|DENV3|CLADE_III|North_America|Nicaragua|2013-XX-XX':2.0E-6,'MZ008471|DENV3|CLADE_III|North_America|Nicaragua|2013-XX-XX':2.15E-4)[&label=98.8]:7.52E-4)[&label=75]:1.04E-4)[&label=85.8]:2.06E-4,'MZ008470|DENV3|CLADE_III|North_America|Nicaragua|2013-XX-XX':0.001401)[&label=91.1]:4.14E-4,(((('KF973482|DENV3|CLADE_III|North_America|Nicaragua|2011-XX-XX':2.07E-4,'KF973484|DENV3|CLADE_III|North_America|Nicaragua|2011-XX-XX':1.0E-6)[&label=76.7]:1.04E-4,'KF973481|DENV3|CLADE_III|North_America|Nicaragua|2011-XX-XX':1.04E-4)[&label=99.8]:8.3E-4,'KF973480|DENV3|CLADE_III|North_America|Nicaragua|2012-XX-XX':9.34E-4)[&label=0]:3.0E-6,((('MZ008475|DENV3|CLADE_III|North_America|Nicaragua|2013-XX-XX':2.14E-4,'MZ008477|DENV3|CLADE_III|North_America|Nicaragua|2013-XX-XX':3.23E-4)[&label=100]:0.001403,'KF973486|DENV3|CLADE_III|North_America|Nicaragua|2012-XX-XX':3.42E-4)[&label=97.8]:8.01E-4,'KF973477|DENV3|CLADE_III|North_America|Nicaragua|2011-XX-XX':5.2E-4)[&label=0]:3.0E-6)[&label=0]:3.0E-6)[&label=99.8]:0.001142)[&label=75.3]:1.04E-4,'HQ705612|DENV3|CLADE_III|North_America|Nicaragua|2009-XX-XX':5.18E-4)[&label=0]:3.0E-6,('JF920395|DENV3|CLADE_III|North_America|Nicaragua|2009-XX-XX':1.0E-6,'HQ671177|DENV3|CLADE_III|North_America|Nicaragua|2009-XX-XX':1.0E-6)[&label=0]:1.0E-6)[&label=73.6]:1.03E-4,'KF971705|DENV3|CLADE_III|North_America|Nicaragua|2009-XX-XX':9.74E-4)[&label=90.6]:3.12E-4,('HM756279|DENV3|CLADE_III|North_America|Nicaragua|2009-XX-XX':3.14E-4,'HQ541796|DENV3|CLADE_III|North_America|Nicaragua|2009-XX-XX':1.02E-4)[&label=97.7]:6.24E-4)[&label=87.3]:2.09E-4)[&label=82.2]:1.04E-4,'KF955490|DENV3|CLADE_III|North_America|Nicaragua|2008-XX-XX':8.57E-4)[&label=0]:2.0E-6)[&label=0]:3.0E-6,'FJ898476|DENV3|CLADE_III|North_America|Nicaragua|2008-XX-XX':1.04E-4)[&label=87.9]:2.08E-4,('JF937652|DENV3|CLADE_III|North_America|Nicaragua|2009-XX-XX':0.002524,((('JF920408|DENV3|CLADE_III|North_America|Nicaragua|2010-XX-XX':7.27E-4,('KF921924|DENV3|CLADE_III|North_America|Nicaragua|2010-XX-XX':2.09E-4,'KF921925|DENV3|CLADE_III|North_America|Nicaragua|2010-XX-XX':3.4E-4)[&label=0]:2.0E-6)[&label=94.9]:3.11E-4,'JF937634|DENV3|CLADE_III|North_America|Nicaragua|2010-XX-XX':1.04E-4)[&label=0]:2.0E-6,'KF973485|DENV3|CLADE_III|North_America|Nicaragua|2011-XX-XX':0.002295)[&label=100]:0.001886)[&label=84]:1.97E-4)[&label=75.3]:1.03E-4,((((('HM756274|DENV3|CLADE_III|North_America|Nicaragua|2009-XX-XX':6.22E-4,'JF937630|DENV3|CLADE_III|North_America|Nicaragua|2009-XX-XX':7.36E-4)[&label=0]:3.0E-6,'JF937641|DENV3|CLADE_III|North_America|Nicaragua|2009-XX-XX':1.04E-4)[&label=85.6]:1.04E-4,(('JF920404|DENV3|CLADE_III|North_America|Nicaragua|2009-XX-XX':3.12E-4,('JF920406|DENV3|CLADE_III|North_America|Nicaragua|2010-XX-XX':3.12E-4,'JF937642|DENV3|CLADE_III|North_America|Nicaragua|2009-XX-XX':1.04E-4)[&label=75.2]:1.04E-4)[&label=78.1]:1.04E-4,'JF920405|DENV3|CLADE_III|North_America|Nicaragua|2010-XX-XX':5.18E-4)[&label=0]:2.0E-6)[&label=75.2]:1.03E-4,'KF921926|DENV3|CLADE_III|North_America|Nicaragua|2010-XX-XX':7.33E-4)[&label=93.1]:3.13E-4,('JF937646|DENV3|CLADE_III|North_America|Nicaragua|2010-XX-XX':9.39E-4,'JF937637|DENV3|CLADE_III|North_America|Nicaragua|2010-XX-XX':0.001461)[&label=73.5]:9.8E-5)[&label=95.7]:4.16E-4)[&label=99.6]:8.31E-4)[&label=0]:2.0E-6,(((((((((('HM631861|DENV3|CLADE_III|North_America|Nicaragua|2009-XX-XX':1.04E-4,'HM181975|DENV3|CLADE_III|North_America|Nicaragua|2009-XX-XX':2.07E-4)[&label=98.3]:5.19E-4,(((((((('HM756280|DENV3|CLADE_III|North_America|Nicaragua|2009-XX-XX':1.0E-6,'KF971695|DENV3|CLADE_III|North_America|Nicaragua|2009-XX-XX':6.9E-4)[&label=0]:3.0E-6,'HM756275|DENV3|CLADE_III|North_America|Nicaragua|2009-XX-XX':1.0E-6)[&label=0]:1.01E-4,'JF920394|DENV3|CLADE_III|North_America|Nicaragua|2009-XX-XX':3.0E-6)[&label=97.8]:5.18E-4,('HM631859|DENV3|CLADE_III|North_America|Nicaragua|2009-XX-XX':4.14E-4,'JN093517|DENV3|CLADE_III|North_America|Nicaragua|2009-XX-XX':0.002555)[&label=0]:3.0E-6)[&label=0]:3.0E-6,((('JF937622|DENV3|CLADE_III|North_America|Nicaragua|2010-XX-XX':1.0E-6,'JN000937|DENV3|CLADE_III|North_America|Nicaragua|2010-XX-XX':2.1E-4)[&label=86.6]:2.07E-4,'JF920397|DENV3|CLADE_III|North_America|Nicaragua|2010-XX-XX':6.23E-4)[&label=88.9]:2.08E-4,('JF937647|DENV3|CLADE_III|North_America|Nicaragua|2009-XX-XX':5.18E-4,'JN093513|DENV3|CLADE_III|North_America|Nicaragua|2010-XX-XX':0.00135)[&label=0]:3.0E-6)[&label=0]:2.0E-6)[&label=0]:2.0E-6,'HQ705621|DENV3|CLADE_III|North_America|Nicaragua|2009-XX-XX':9.34E-4)[&label=89]:2.07E-4,'JF920402|DENV3|CLADE_III|North_America|Nicaragua|2009-XX-XX':2.07E-4)[&label=77.5]:1.04E-4,(('HQ166034|DENV3|CLADE_III|North_America|Nicaragua|2009-XX-XX':0.001142,'JF920403|DENV3|CLADE_III|North_America|Nicaragua|2009-XX-XX':5.19E-4)[&label=0]:2.0E-6,('JF920407|DENV3|CLADE_III|North_America|Nicaragua|2009-XX-XX':5.18E-4,((('JF937648|DENV3|CLADE_III|North_America|Nicaragua|2010-XX-XX':5.19E-4,'JN093515|DENV3|CLADE_III|North_America|Nicaragua|2010-XX-XX':1.0E-6)[&label=0]:2.0E-6,'JF937627|DENV3|CLADE_III|North_America|Nicaragua|2010-XX-XX':3.12E-4)[&label=100]:0.001561,'KF921929|DENV3|CLADE_III|North_America|Nicaragua|2010-XX-XX':0.001686)[&label=36.6]:1.03E-4)[&label=0]:2.0E-6)[&label=0]:3.0E-6)[&label=83]:1.04E-4)[&label=0]:3.0E-6,'KF971699|DENV3|CLADE_III|North_America|Nicaragua|2009-XX-XX':3.63E-4)[&label=75]:1.04E-4,('HQ671176|DENV3|CLADE_III|North_America|Nicaragua|2009-XX-XX':3.36E-4,'KF921917|DENV3|CLADE_III|North_America|Nicaragua|2009-XX-XX':3.88E-4)[&label=99.8]:0.001122)[&label=90.5]:3.1E-4,'KF955335|DENV3|CLADE_III|North_America|Nicaragua|2009-XX-XX':0.006162)[&label=92.6]:4.17E-4,'GQ199865|DENV3|CLADE_III|North_America|Nicaragua|2009-XX-XX':0.001143)[&label=74.5]:1.04E-4,((('HQ541791|DENV3|CLADE_III|North_America|Nicaragua|2008-XX-XX':1.0E-6,'FJ850049|DENV3|CLADE_III|North_America|Nicaragua|2008-XX-XX':1.0E-6)[&label=89.1]:2.07E-4,'HQ541789|DENV3|CLADE_III|North_America|Nicaragua|2008-XX-XX':1.04E-4)[&label=77.7]:1.04E-4,'GQ199861|DENV3|CLADE_III|North_America|Nicaragua|2008-XX-XX':2.07E-4)[&label=77.3]:1.04E-4)[&label=89.7]:2.08E-4,((('GQ199863|DENV3|CLADE_III|North_America|Nicaragua|2008-XX-XX':6.22E-4,(('JF937638|DENV3|CLADE_III|North_America|Nicaragua|2010-XX-XX':0.001565,'HQ705620|DENV3|CLADE_III|North_America|Nicaragua|2009-XX-XX':0.001043)[&label=84.5]:1.99E-4,'KF973476|DENV3|CLADE_III|North_America|Nicaragua|2011-XX-XX':0.002509)[&label=99.5]:8.34E-4)[&label=0]:1.0E-6,((('GQ199864|DENV3|CLADE_III|North_America|Nicaragua|2008-XX-XX':4.15E-4,'FJ873813|DENV3|CLADE_III|North_America|Nicaragua|2008-XX-XX':2.07E-4)[&label=88.5]:2.77E-4,'KF955488|DENV3|CLADE_III|North_America|Nicaragua|2008-XX-XX':6.69E-4)[&label=76.4]:1.38E-4,'KF955489|DENV3|CLADE_III|North_America|Nicaragua|2008-XX-XX':0.001207)[&label=0]:2.0E-6)[&label=0]:3.0E-6,'GQ199871|DENV3|CLADE_III|North_America|Nicaragua|2008-XX-XX':8.3E-4)[&label=83.3]:1.04E-4)[&label=0]:2.0E-6,(('JF937632|DENV3|CLADE_III|North_America|Nicaragua|2009-XX-XX':2.19E-4,'KF971709|DENV3|CLADE_III|North_America|Nicaragua|2009-XX-XX':3.13E-4)[&label=87.9]:2.55E-4,'KF971696|DENV3|CLADE_III|North_America|Nicaragua|2009-XX-XX':9.92E-4)[&label=99.5]:0.001293)[&label=39.1]:2.07E-4,'HM181972|DENV3|CLADE_III|North_America|Nicaragua|2009-XX-XX':0.001876)[&label=92.3]:3.12E-4)[&label=100]:0.004336)[&label=97.7]:0.001024,('OQ603313|DENV3|CLADE_III|South_America|Colombia|2016-04-26':0.004979,((('OQ603304|DENV3|CLADE_III|South_America|Colombia|2015-06-30':9.57E-4,('OQ603308|DENV3|CLADE_III|South_America|Colombia|2015-09-05':3.2E-4,'MH544647|DENV3|CLADE_III|South_America|Colombia|2015-08-23':1.03E-4)[&label=98.7]:8.3E-4)[&label=98.9]:9.9E-4,((('MH544651|DENV3|CLADE_III|South_America|Colombia|2016-04-16':5.18E-4,'OQ603314|DENV3|CLADE_III|South_America|Colombia|2016-07-20':0.001249)[&label=94.4]:4.14E-4,'OQ603315|DENV3|CLADE_III|South_America|Colombia|2016-08-05':0.001767)[&label=0]:3.0E-6,'OQ603312|DENV3|CLADE_III|South_America|Colombia|2016-01-21':0.001587)[&label=91.7]:4.3E-4)[&label=82]:2.89E-4,'OQ603305|DENV3|CLADE_III|South_America|Colombia|2015-08-27':0.003296)[&label=100]:0.003063)[&label=100]:0.005006)[&label=73.1]:9.8E-5,((('FJ898474|DENV3|CLADE_III|South_America|Venezuela|2007-XX-XX':0.001812,'OQ603310|DENV3|CLADE_III|South_America|Colombia|2015-XX-XX':0.008663)[&label=100]:0.002841,('FJ024470|DENV3|CLADE_III|North_America|USA|2004-XX-XX':4.14E-4,(('EU529704|DENV3|CLADE_III|North_America|USA|2004-XX-XX':1.0E-6,'FJ850056|DENV3|CLADE_III|North_America|USA|2004-XX-XX':1.0E-6)[&label=87.6]:2.06E-4,'FJ024471|DENV3|CLADE_III|North_America|USA|2004-XX-XX':9.33E-4)[&label=91]:3.12E-4)[&label=96.5]:8.3E-4)[&label=100]:0.002403,'OK605765|DENV3|CLADE_III|South_America|Ecuador|2001-XX-XX':0.001454)[&label=0]:2.0E-6)[&label=84.7]:2.09E-4,(((('KJ189258|DENV3|CLADE_III|South_America|Peru|2002-XX-XX':1.04E-4,('KJ189259|DENV3|CLADE_III|South_America|Peru|2002-XX-XX':1.04E-4,(((((((('KJ189268|DENV3|CLADE_III|South_America|Peru|2007-XX-XX':6.21E-4,(((('KJ189290|DENV3|CLADE_III|South_America|Peru|2008-XX-XX':1.0E-6,'KJ189291|DENV3|CLADE_III|South_America|Peru|2008-XX-XX':2.07E-4)[&label=99.8]:0.00114,'KJ189298|DENV3|CLADE_III|South_America|Peru|2008-XX-XX':1.0E-6)[&label=98.7]:7.26E-4,'KJ189283|DENV3|CLADE_III|South_America|Peru|2007-XX-XX':7.27E-4)[&label=96.8]:9.18E-4,('KJ189274|DENV3|CLADE_III|South_America|Peru|2007-XX-XX':7.1E-4,'KJ189275|DENV3|CLADE_III|South_America|Peru|2007-XX-XX':4.3E-4)[&label=76.6]:7.26E-4)[&label=91.8]:4.32E-4)[&label=0]:3.0E-6,('KJ189276|DENV3|CLADE_III|South_America|Peru|2007-XX-XX':3.11E-4,'KJ189277|DENV3|CLADE_III|South_America|Peru|2007-XX-XX':5.18E-4)[&label=100]:0.001456)[&label=95.4]:5.17E-4,(((('KJ189289|DENV3|CLADE_III|South_America|Peru|2008-XX-XX':0.001661,('KJ189300|DENV3|CLADE_III|South_America|Peru|2008-XX-XX':5.18E-4,'KJ189261|DENV3|CLADE_III|South_America|Peru|2008-XX-XX':4.15E-4)[&label=0]:1.0E-6)[&label=95]:5.19E-4,'KJ189272|DENV3|CLADE_III|South_America|Peru|2007-XX-XX':0.001561)[&label=95.6]:5.18E-4,(('KJ189288|DENV3|CLADE_III|South_America|Peru|2008-XX-XX':3.11E-4,'KJ189301|DENV3|CLADE_III|South_America|Peru|2008-XX-XX':9.32E-4)[&label=95.1]:4.15E-4,'KJ189278|DENV3|CLADE_III|South_America|Peru|2007-XX-XX':0.001142)[&label=98.7]:7.26E-4)[&label=0]:2.0E-6,'KJ189296|DENV3|CLADE_III|South_America|Peru|2006-XX-XX':2.08E-4)[&label=90.8]:2.08E-4)[&label=0]:2.0E-6,'KJ189297|DENV3|CLADE_III|South_America|Peru|2006-XX-XX':5.18E-4)[&label=75.3]:1.02E-4,('KJ189294|DENV3|CLADE_III|South_America|Peru|2006-XX-XX':3.07E-4,('KJ189282|DENV3|CLADE_III|South_America|Peru|2007-XX-XX':5.2E-4,'KJ189287|DENV3|CLADE_III|South_America|Peru|2008-XX-XX':9.32E-4)[&label=100]:0.001668)[&label=96.5]:6.27E-4)[&label=99.6]:9.13E-4,(((((('KJ189271|DENV3|CLADE_III|South_America|Peru|2007-XX-XX':0.001001,('KJ189267|DENV3|CLADE_III|South_America|Peru|2007-XX-XX':1.0E-6,'KJ189269|DENV3|CLADE_III|South_America|Peru|2007-XX-XX':2.07E-4)[&label=93.8]:4.52E-4)[&label=88]:2.07E-4,('KJ189281|DENV3|CLADE_III|South_America|Peru|2007-XX-XX':0.001106,'KJ189286|DENV3|CLADE_III|South_America|Peru|2008-XX-XX':9.71E-4)[&label=98.6]:8.33E-4)[&label=79.3]:1.38E-4,'KJ189270|DENV3|CLADE_III|South_America|Peru|2007-XX-XX':0.001353)[&label=74.5]:2.73E-4,(('KJ189279|DENV3|CLADE_III|South_America|Peru|2007-XX-XX':8.29E-4,'KJ189273|DENV3|CLADE_III|South_America|Peru|2007-XX-XX':0.001974)[&label=0]:2.0E-6,'KJ189284|DENV3|CLADE_III|South_America|Peru|2008-XX-XX':0.00114)[&label=93.5]:3.45E-4)[&label=65.6]:6.9E-5,((('KJ189280|DENV3|CLADE_III|South_America|Peru|2007-XX-XX':8.31E-4,'KJ189285|DENV3|CLADE_III|South_America|Peru|2008-XX-XX':4.13E-4)[&label=99.4]:9.36E-4,'KJ189295|DENV3|CLADE_III|South_America|Peru|2006-XX-XX':6.22E-4)[&label=0]:2.0E-6,'KJ189293|DENV3|CLADE_III|South_America|Peru|2005-XX-XX':1.04E-4)[&label=0]:3.0E-6)[&label=86.2]:2.3E-4,'KJ189299|DENV3|CLADE_III|South_America|Peru|2005-XX-XX':2.88E-4)[&label=87.8]:3.12E-4)[&label=88]:3.21E-4,'KJ189292|DENV3|CLADE_III|South_America|Peru|2009-XX-XX':0.004947)[&label=98.3]:9.5E-4,('KJ189263|DENV3|CLADE_III|South_America|Peru|2004-XX-XX':1.0E-6,'KJ189264|DENV3|CLADE_III|South_America|Peru|2004-XX-XX':1.0E-6)[&label=99.7]:0.001038)[&label=98.9]:8.3E-4)[&label=0]:2.0E-6)[&label=98.3]:6.25E-4,((('KJ189260|DENV3|CLADE_III|South_America|Peru|2002-XX-XX':3.11E-4,('KJ643590|DENV3|CLADE_III|South_America|Peru|2007-XX-XX':1.0E-6,'KJ189256|DENV3|CLADE_III|South_America|Peru|2002-XX-XX':1.0E-6)[&label=87.5]:2.07E-4)[&label=0]:1.0E-6,('FJ898458|DENV3|CLADE_III|South_America|Peru|2002-XX-XX':9.32E-4,('KJ189257|DENV3|CLADE_III|South_America|Peru|2004-XX-XX':8.3E-4,'KJ189265|DENV3|CLADE_III|South_America|Peru|2004-XX-XX':0.001457)[&label=99.9]:0.001144)[&label=0]:2.0E-6)[&label=0]:3.0E-6,(('KJ189262|DENV3|CLADE_III|South_America|Peru|2004-XX-XX':3.09E-4,'KJ189266|DENV3|CLADE_III|South_America|Peru|2004-XX-XX':0.00104)[&label=100]:0.001969,'KJ189255|DENV3|CLADE_III|South_America|Peru|2002-XX-XX':1.09E-4)[&label=73.1]:2.17E-4)[&label=73.6]:1.01E-4)[&label=99.9]:0.001254,(((((('KT726342|DENV3|CLADE_III|North_America|Cuba|2001-XX-XX':1.0E-6,'KT726359|DENV3|CLADE_III|North_America|Cuba|2001-XX-XX':1.0E-6)[&label=96.8]:4.14E-4,'KT726350|DENV3|CLADE_III|North_America|Cuba|2001-XX-XX':2.07E-4)[&label=0]:2.0E-6,(('KT726346|DENV3|CLADE_III|North_America|Cuba|2002-XX-XX':5.18E-4,'KT726356|DENV3|CLADE_III|North_America|Cuba|2001-XX-XX':4.14E-4)[&label=72.8]:1.04E-4,('KT726347|DENV3|CLADE_III|North_America|Cuba|2002-XX-XX':5.18E-4,'KT726354|DENV3|CLADE_III|North_America|Cuba|2001-XX-XX':1.04E-4)[&label=77.3]:1.04E-4)[&label=0]:3.0E-6)[&label=0]:1.0E-6,(('KT726344|DENV3|CLADE_III|North_America|Cuba|2001-XX-XX':2.08E-4,('KT726345|DENV3|CLADE_III|North_America|Cuba|2002-XX-XX':4.15E-4,'KT726361|DENV3|CLADE_III|North_America|Cuba|2002-XX-XX':4.14E-4)[&label=88.3]:2.08E-4)[&label=0]:1.0E-6,((('KT726352|DENV3|CLADE_III|North_America|Cuba|2001-XX-XX':1.04E-4,'KT726353|DENV3|CLADE_III|North_America|Cuba|2001-XX-XX':1.04E-4)[&label=92]:2.07E-4,'KT726355|DENV3|CLADE_III|North_America|Cuba|2001-XX-XX':7.25E-4)[&label=0]:2.0E-6,'KT726360|DENV3|CLADE_III|North_America|Cuba|2001-XX-XX':1.04E-4)[&label=0]:2.0E-6)[&label=0]:2.0E-6)[&label=0]:1.0E-6,((('KT726348|DENV3|CLADE_III|North_America|Cuba|2002-XX-XX':3.11E-4,'KT726351|DENV3|CLADE_III|North_America|Cuba|2001-XX-XX':1.04E-4)[&label=0]:2.0E-6,'KT726357|DENV3|CLADE_III|North_America|Cuba|2001-XX-XX':2.08E-4)[&label=87.3]:1.04E-4,'KT726349|DENV3|CLADE_III|North_America|Cuba|2001-XX-XX':1.04E-4)[&label=0]:2.0E-6)[&label=0]:2.0E-6,('KT726343|DENV3|CLADE_III|North_America|Cuba|2001-XX-XX':1.04E-4,'KT726358|DENV3|CLADE_III|North_America|Cuba|2001-XX-XX':1.0E-6)[&label=93.5]:3.11E-4)[&label=100]:0.00146)[&label=86.1]:2.06E-4,'FJ898457|DENV3|CLADE_III|South_America|Ecuador|2000-XX-XX':8.26E-4)[&label=90.1]:3.13E-4)[&label=99.8]:0.001793)[&label=100]:0.002234,('FJ898440|DENV3|CLADE_III|North_America|Mexico|2003-XX-XX':0.003084,('FJ898441|DENV3|CLADE_III|North_America|Mexico|2006-XX-XX':9.35E-4,'FJ898442|DENV3|CLADE_III|North_America|Mexico|2007-XX-XX':0.002088)[&label=100]:0.006124)[&label=100]:0.00433)[&label=0]:2.0E-6,(((((((((((((((((((('OR389034|DENV3|CLADE_III|South_America|Colombia|2003-XX-XX':1.0E-6,'GQ868573|DENV3|CLADE_III|South_America|Colombia|2003-XX-XX':2.0E-6)[&label=100]:0.002524,'GQ868575|DENV3|CLADE_III|South_America|Colombia|2004-XX-XX':0.002524)[&label=72.9]:7.9E-5,'GU131953|DENV3|CLADE_III|South_America|Colombia|2004-XX-XX':0.003232)[&label=0]:3.0E-6,((('FJ898445|DENV3|CLADE_III|South_America|Colombia|2007-XX-XX':0.00314,'GQ868574|DENV3|CLADE_III|South_America|Colombia|2003-XX-XX':6.19E-4)[&label=99.5]:0.001254,'GQ868571|DENV3|CLADE_III|South_America|Colombia|2002-XX-XX':7.27E-4)[&label=84.8]:2.06E-4,(('FJ898443|DENV3|CLADE_III|South_America|Colombia|2003-XX-XX':1.0E-6,'GU131952|DENV3|CLADE_III|South_America|Colombia|2003-XX-XX':1.0E-6)[&label=100]:0.001667,'GQ868572|DENV3|CLADE_III|South_America|Colombia|2003-XX-XX':0.001144)[&label=72.3]:1.01E-4)[&label=0]:2.0E-6)[&label=0]:2.0E-6,('GQ199891|DENV3|CLADE_III|South_America|Colombia|2001-XX-XX':2.0E-6,'GU131950|DENV3|CLADE_III|South_America|Colombia|2001-XX-XX':1.0E-6)[&label=99.3]:7.25E-4)[&label=94.8]:4.16E-4,'EU529690|DENV3|CLADE_III|South_America|Venezuela|2001-XX-XX':0.001248)[&label=84.1]:2.06E-4,('EU569689|DENV3|CLADE_III|South_America|Venezuela|2001-XX-XX':2.07E-4,'EU660420|DENV3|CLADE_III|South_America|Venezuela|2001-XX-XX':2.0E-6)[&label=100]:0.001245)[&label=0]:2.0E-6,(((('FJ639761|DENV3|CLADE_III|South_America|Venezuela|2001-XX-XX':6.22E-4,'FJ898469|DENV3|CLADE_III|South_America|Venezuela|2001-XX-XX':1.04E-4)[&label=87.3]:2.08E-4,'FJ898470|DENV3|CLADE_III|South_America|Venezuela|2001-XX-XX':5.18E-4)[&label=89.6]:2.07E-4,'GQ252678|DENV3|CLADE_III|South_America|Venezuela|2001-XX-XX':7.26E-4)[&label=86.9]:2.07E-4,((('FJ898444|DENV3|CLADE_III|South_America|Colombia|2005-XX-XX':1.0E-6,'GQ868576|DENV3|CLADE_III|South_America|Colombia|2005-XX-XX':1.0E-6)[&label=100]:0.004924,'GU131954|DENV3|CLADE_III|South_America|Colombia|2006-XX-XX':0.005146)[&label=0]:2.0E-6,'FJ639792|DENV3|CLADE_III|South_America|Venezuela|2004-XX-XX':0.003234)[&label=95.9]:4.13E-4)[&label=92.2]:3.11E-4)[&label=0]:2.0E-6,(((('EU569688|DENV3|CLADE_III|South_America|Venezuela|2001-XX-XX':7.28E-4,(((('EU854291|DENV3|CLADE_III|South_America|Venezuela|2004-XX-XX':8.31E-4,'FJ639795|DENV3|CLADE_III|South_America|Venezuela|2004-XX-XX':6.24E-4)[&label=84.4]:2.05E-4,'FJ639785|DENV3|CLADE_III|South_America|Venezuela|2003-XX-XX':1.0E-6)[&label=100]:0.002195,'FJ639781|DENV3|CLADE_III|South_America|Venezuela|2003-XX-XX':0.001987)[&label=82.6]:1.94E-4,('FJ639787|DENV3|CLADE_III|South_America|Venezuela|2004-XX-XX':3.11E-4,('FJ639801|DENV3|CLADE_III|South_America|Venezuela|2004-XX-XX':3.11E-4,'FJ639807|DENV3|CLADE_III|South_America|Venezuela|2005-XX-XX':7.26E-4)[&label=97.9]:7.28E-4)[&label=99.4]:0.001146)[&label=99.8]:0.001044)[&label=94.1]:4.19E-4,'FJ373304|DENV3|CLADE_III|South_America|Venezuela|2004-XX-XX':0.003556)[&label=77.6]:9.9E-5,'FJ639757|DENV3|CLADE_III|South_America|Venezuela|2001-XX-XX':0.002079)[&label=0]:3.0E-6,'KF955486|DENV3|CLADE_III|South_America|Venezuela|2001-XX-XX':8.31E-4)[&label=0]:1.0E-6)[&label=0]:2.0E-6,(((((((('EU482613|DENV3|CLADE_III|South_America|Venezuela|2001-XX-XX':2.0E-6,'EU529689|DENV3|CLADE_III|South_America|Venezuela|2001-XX-XX':2.0E-6)[&label=99.6]:6.22E-4,((('FJ639793|DENV3|CLADE_III|South_America|Venezuela|2004-XX-XX':6.13E-4,'FJ639816|DENV3|CLADE_III|South_America|Venezuela|2005-XX-XX':0.002621)[&label=100]:0.002567,('GQ868577|DENV3|CLADE_III|South_America|Colombia|2005-XX-XX':7.09E-4,'GQ868578|DENV3|CLADE_III|South_America|Colombia|2007-XX-XX':0.003051)[&label=100]:0.004689)[&label=69.3]:5.5E-5,'EU529684|DENV3|CLADE_III|South_America|Venezuela|2001-XX-XX':0.001453)[&label=0]:2.0E-6)[&label=0]:3.0E-6,(('FJ639759|DENV3|CLADE_III|South_America|Venezuela|2001-XX-XX':7.26E-4,'FJ639772|DENV3|CLADE_III|South_America|Venezuela|2007-XX-XX':7.26E-4)[&label=95.3]:5.21E-4,(('FJ639784|DENV3|CLADE_III|South_America|Venezuela|2003-XX-XX':5.18E-4,'FJ639804|DENV3|CLADE_III|South_America|Venezuela|2005-XX-XX':0.002079)[&label=0]:3.0E-6,'FJ639782|DENV3|CLADE_III|South_America|Venezuela|2003-XX-XX':5.18E-4)[&label=100]:0.001872)[&label=75.7]:1.03E-4)[&label=86.4]:2.07E-4,('FJ639762|DENV3|CLADE_III|South_America|Venezuela|2001-XX-XX':2.07E-4,'FJ882577|DENV3|CLADE_III|South_America|Venezuela|2001-XX-XX':5.19E-4)[&label=98.4]:6.23E-4)[&label=75.5]:1.04E-4,('EU569690|DENV3|CLADE_III|South_America|Venezuela|2001-XX-XX':0.00166,(((((('FJ547085|DENV3|CLADE_III|North_America|USA|2006-XX-XX':0.001147,(('EU932687|DENV3|CLADE_III|South_America|Venezuela|2007-XX-XX':1.0E-6,('EU932688|DENV3|CLADE_III|South_America|Venezuela|2007-XX-XX':1.0E-6,'GQ868587|DENV3|CLADE_III|South_America|Venezuela|2007-XX-XX':1.0E-6)[&label=0]:1.0E-6)[&label=97]:5.2E-4,('FJ850111|DENV3|CLADE_III|South_America|Venezuela|2007-XX-XX':1.04E-4,'FJ850109|DENV3|CLADE_III|South_America|Venezuela|2007-XX-XX':2.07E-4)[&label=74.8]:1.03E-4)[&label=99.6]:0.001044)[&label=69.6]:1.0E-4,('OQ821503|DENV3|CLADE_III|North_America|Cuba|2016-01-13':7.71E-4,'OQ603311|DENV3|CLADE_III|South_America|Colombia|2015-XX-XX':6.53E-4)[&label=100]:0.00801)[&label=0]:2.0E-6,((((('FJ639827|DENV3|CLADE_III|South_America|Venezuela|2008-XX-XX':1.0E-6,'FJ639826|DENV3|CLADE_III|South_America|Venezuela|2008-XX-XX':1.0E-6)[&label=98.7]:7.28E-4,'EU529683|DENV3|CLADE_III|South_America|Venezuela|2007-XX-XX':2.06E-4)[&label=99.4]:0.00116,((((((((('PP983022|DENV3|CLADE_III|South_America|Colombia|2023-12-03':7.68E-4,'PP983018|DENV3|CLADE_III|South_America|Colombia|2023-11-06':6.25E-4)[&label=87.3]:3.1E-4,'PP983016|DENV3|CLADE_III|South_America|Colombia|2023-10-23':0.001025)[&label=0]:3.0E-6,('PP983014|DENV3|CLADE_III|South_America|Colombia|2023-08-02':8.78E-4,('PP983019|DENV3|CLADE_III|South_America|Colombia|2023-11-19':6.24E-4,'PP983035|DENV3|CLADE_III|South_America|Colombia|2024-02-23':9.36E-4)[&label=76.8]:1.55E-4)[&label=76.9]:1.56E-4)[&label=99.7]:8.31E-4,((('PP983010|DENV3|CLADE_III|South_America|Colombia|2023-08-05':3.93E-4,'PP983021|DENV3|CLADE_III|South_America|Colombia|2023-09-09':8.0E-4)[&label=0]:2.0E-6,'PP983026|DENV3|CLADE_III|South_America|Colombia|2024-01-04':8.68E-4)[&label=91]:3.43E-4,('PP983013|DENV3|CLADE_III|South_America|Colombia|2023-12-19':3.27E-4,('PP983033|DENV3|CLADE_III|South_America|Colombia|2024-03-05':1.0E-6,'PP983036|DENV3|CLADE_III|South_America|Colombia|2024-03-03':1.0E-6)[&label=91.1]:3.52E-4)[&label=99.9]:0.001415)[&label=74.6]:1.03E-4)[&label=74.4]:1.04E-4,(((('PP983011|DENV3|CLADE_III|South_America|Colombia|2023-09-14':4.7E-4,'PP983012|DENV3|CLADE_III|South_America|Colombia|2023-09-30':2.5E-4)[&label=0]:2.0E-6,'PP983008|DENV3|CLADE_III|South_America|Colombia|2023-07-26':2.0E-6)[&label=94.9]:4.15E-4,('PP983025|DENV3|CLADE_III|South_America|Colombia|2024-01-03':3.83E-4,('PP709305|DENV3|CLADE_III|North_America|USA|2023-11-12':8.28E-4,'PP983027|DENV3|CLADE_III|South_America|Colombia|2024-01-29':5.19E-4)[&label=0]:3.0E-6)[&label=88.2]:2.07E-4)[&label=99.3]:7.29E-4,(('PP983024|DENV3|CLADE_III|South_America|Colombia|2023-12-18':6.71E-4,'PP983023|DENV3|CLADE_III|South_America|Colombia|2023-12-16':5.35E-4)[&label=90.4]:3.56E-4,'PP983029|DENV3|CLADE_III|South_America|Colombia|2024-02-09':0.001146)[&label=99.4]:9.4E-4)[&label=85.9]:2.06E-4)[&label=99.7]:0.001786,'PP983017|DENV3|CLADE_III|South_America|Colombia|2023-10-21':0.003887)[&label=77.3]:2.17E-4,(((((((((('PP983007|DENV3|CLADE_III|South_America|Colombia|2023-04-24':3.0E-6,'PP983034|DENV3|CLADE_III|South_America|Colombia|2024-01-16':3.86E-4)[&label=89.8]:2.57E-4,'PP983009|DENV3|CLADE_III|South_America|Colombia|2023-08-05':8.61E-4)[&label=0]:3.0E-6,'PP983032|DENV3|CLADE_III|South_America|Colombia|2024-03-04':0.00115)[&label=0]:1.0E-6,('PP983015|DENV3|CLADE_III|South_America|Colombia|2023-09-02':1.96E-4,'PP983020|DENV3|CLADE_III|South_America|Colombia|2023-11-20':4.43E-4)[&label=92.5]:5.89E-4)[&label=0]:3.0E-6,'PP983028|DENV3|CLADE_III|South_America|Colombia|2024-01-30':0.001322)[&label=96.2]:7.22E-4,'PQ207075|DENV3|CLADE_III|North_America|USA|2024-06-26':0.002081)[&label=0]:3.0E-6,('OR771119|DENV3|CLADE_III|North_America|USA|2023-03-19':3.45E-4,'PP983030|DENV3|CLADE_III|South_America|Colombia|2024-02-19':0.001274)[&label=77.2]:1.72E-4)[&label=77.4]:1.03E-4,('PP708039|DENV3|CLADE_III|North_America|USA|2024-01-18':0.001638,'PP983037|DENV3|CLADE_III|South_America|Colombia|2024-03-05':0.001462)[&label=97.3]:7.56E-4)[&label=99.3]:8.86E-4,'PP983031|DENV3|CLADE_III|South_America|Colombia|2024-03-04':0.003691)[&label=8.5]:1.08E-4,'OQ821502|DENV3|CLADE_III|South_America|Colombia|2021-08-12':3.71E-4)[&label=98.5]:9.65E-4)[&label=100]:0.005944,(('MH450298|DENV3|CLADE_III|South_America|Venezuela|2015-09-30':1.0E-6,'MH450296|DENV3|CLADE_III|South_America|Venezuela|2015-09-23':1.0E-6)[&label=100]:0.003555,('MH544650|DENV3|CLADE_III|South_America|Colombia|2015-09-07':0.00347,'MH450299|DENV3|CLADE_III|South_America|Venezuela|2015-10-05':0.003245)[&label=93.3]:7.25E-4)[&label=33.1]:9.1E-5)[&label=93.7]:5.26E-4,(('OQ603303|DENV3|CLADE_III|South_America|Colombia|2015-08-17':0.001568,('OQ603306|DENV3|CLADE_III|South_America|Colombia|2015-08-21':0.001355,'MH544649|DENV3|CLADE_III|South_America|Colombia|2015-09-15':9.38E-4)[&label=74.3]:9.3E-5)[&label=97.6]:9.21E-4,('OQ603307|DENV3|CLADE_III|South_America|Colombia|2015-XX-XX':4.74E-4,'OQ603309|DENV3|CLADE_III|South_America|Colombia|2015-09-15':5.57E-4)[&label=100]:0.003694)[&label=100]:0.003059)[&label=100]:0.002527)[&label=83.3]:1.94E-4,'MH450311|DENV3|CLADE_III|South_America|Venezuela|2010-08-27':0.004081)[&label=89.6]:3.19E-4,'FJ850110|DENV3|CLADE_III|South_America|Venezuela|2007-XX-XX':0.002503)[&label=75.2]:1.03E-4)[&label=100]:0.002301,'FJ639810|DENV3|CLADE_III|South_America|Venezuela|2005-XX-XX':0.002412)[&label=100]:0.002953,('FJ639780|DENV3|CLADE_III|South_America|Venezuela|2003-XX-XX':4.15E-4,'FJ639774|DENV3|CLADE_III|South_America|Venezuela|2001-XX-XX':2.06E-4)[&label=99.2]:0.001154)[&label=91]:4.06E-4,(('FJ639799|DENV3|CLADE_III|South_America|Venezuela|2004-XX-XX':2.0E-6,'KF955472|DENV3|CLADE_III|South_America|Venezuela|2004-XX-XX':2.07E-4)[&label=0]:2.0E-6,'FJ639817|DENV3|CLADE_III|South_America|Venezuela|2006-XX-XX':0.002288)[&label=100]:0.00219)[&label=92.4]:4.15E-4)[&label=0]:2.0E-6)[&label=0]:1.0E-6,(((('FJ639765|DENV3|CLADE_III|South_America|Venezuela|2001-XX-XX':1.72E-4,'KF955480|DENV3|CLADE_III|South_America|Venezuela|2001-XX-XX':1.33E-4)[&label=88.5]:3.46E-4,('FJ850097|DENV3|CLADE_III|South_America|Venezuela|2001-XX-XX':1.04E-4,'FJ639769|DENV3|CLADE_III|South_America|Venezuela|2001-XX-XX':1.0E-6)[&label=92.1]:3.11E-4)[&label=97.3]:5.21E-4,'FJ639778|DENV3|CLADE_III|South_America|Venezuela|2002-XX-XX':0.003027)[&label=86]:2.05E-4,'FJ639779|DENV3|CLADE_III|South_America|Venezuela|2003-XX-XX':0.001453)[&label=0]:2.0E-6)[&label=0]:2.0E-6,'EU529686|DENV3|CLADE_III|South_America|Venezuela|2001-XX-XX':0.001348)[&label=89.5]:1.04E-4,'EU569691|DENV3|CLADE_III|South_America|Venezuela|2001-XX-XX':0.002184)[&label=0]:2.0E-6)[&label=0]:3.0E-6,(((('FJ182015|DENV3|CLADE_III|South_America|Venezuela|2001-XX-XX':1.0E-6,'KF955487|DENV3|CLADE_III|South_America|Venezuela|2001-XX-XX':1.0E-6)[&label=97.6]:5.18E-4,'FJ639756|DENV3|CLADE_III|South_America|Venezuela|2001-XX-XX':2.07E-4)[&label=75.7]:1.04E-4,((('FJ639798|DENV3|CLADE_III|South_America|Venezuela|2004-XX-XX':0.003581,'FJ639786|DENV3|CLADE_III|South_America|Venezuela|2003-XX-XX':0.002847)[&label=96.1]:7.12E-4,'FJ850079|DENV3|CLADE_III|South_America|Brazil|2003-XX-XX':0.00324)[&label=74.3]:9.7E-5,'FJ882578|DENV3|CLADE_III|South_America|Venezuela|2001-XX-XX':0.00114)[&label=0]:2.0E-6)[&label=85.1]:1.04E-4,('FJ639766|DENV3|CLADE_III|South_America|Venezuela|2001-XX-XX':0.00156,(('FJ639800|DENV3|CLADE_III|South_America|Venezuela|2004-XX-XX':0.001564,(('FJ639803|DENV3|CLADE_III|South_America|Venezuela|2005-XX-XX':1.04E-4,'KF955471|DENV3|CLADE_III|South_America|Venezuela|2004-XX-XX':1.0E-6)[&label=100]:0.001875,'FJ639791|DENV3|CLADE_III|South_America|Venezuela|2004-XX-XX':7.28E-4)[&label=92.9]:4.08E-4)[&label=99.8]:0.001678,('FJ898472|DENV3|CLADE_III|South_America|Venezuela|2003-XX-XX':3.11E-4,(('FJ639805|DENV3|CLADE_III|South_America|Venezuela|2005-XX-XX':0.001041,'FJ639789|DENV3|CLADE_III|South_America|Venezuela|2004-XX-XX':3.1E-4)[&label=99.1]:8.33E-4,'FJ639790|DENV3|CLADE_III|South_America|Venezuela|2004-XX-XX':9.35E-4)[&label=73.4]:1.03E-4)[&label=99.9]:0.001567)[&label=99.7]:0.00104)[&label=87.6]:2.06E-4)[&label=0]:2.0E-6)[&label=83.3]:1.04E-4,('EU529687|DENV3|CLADE_III|South_America|Venezuela|2001-XX-XX':0.001245,(('FJ850096|DENV3|CLADE_III|South_America|Venezuela|2001-XX-XX':0.001146,'EU482612|DENV3|CLADE_III|South_America|Venezuela|2001-XX-XX':0.001043)[&label=73]:9.7E-5,'FJ639767|DENV3|CLADE_III|South_America|Venezuela|2001-XX-XX':0.001143)[&label=97.9]:5.2E-4)[&label=0]:3.0E-6)[&label=83]:1.04E-4,(('FJ639750|DENV3|CLADE_III|South_America|Venezuela|2000-XX-XX':3.0E-6,(('FJ639752|DENV3|CLADE_III|South_America|Venezuela|2001-XX-XX':1.0E-6,('FJ639754|DENV3|CLADE_III|South_America|Venezuela|2001-XX-XX':1.04E-4,('FJ639755|DENV3|CLADE_III|South_America|Venezuela|2001-XX-XX':3.11E-4,'FJ639751|DENV3|CLADE_III|South_America|Venezuela|2001-XX-XX':2.0E-6)[&label=39.3]:1.04E-4)[&label=0]:2.0E-6)[&label=0]:2.0E-6,'FJ639753|DENV3|CLADE_III|South_America|Venezuela|2001-XX-XX':1.04E-4)[&label=99]:6.21E-4)[&label=27.2]:1.04E-4,((('FJ639776|DENV3|CLADE_III|South_America|Venezuela|2002-XX-XX':9.34E-4,'FJ898473|DENV3|CLADE_III|South_America|Venezuela|2003-XX-XX':1.04E-4)[&label=76.9]:1.01E-4,'FJ639775|DENV3|CLADE_III|South_America|Venezuela|2002-XX-XX':4.17E-4)[&label=100]:0.001561,'FJ744700|DENV3|CLADE_III|South_America|Venezuela|2001-XX-XX':2.0E-6)[&label=97.3]:5.17E-4)[&label=97.9]:5.19E-4)[&label=0]:3.0E-6,(((('EU482614|DENV3|CLADE_III|South_America|Venezuela|2001-XX-XX':2.06E-4,'EU529685|DENV3|CLADE_III|South_America|Venezuela|2001-XX-XX':3.12E-4)[&label=99.8]:9.35E-4,'FJ639760|DENV3|CLADE_III|South_America|Venezuela|2001-XX-XX':0.001453)[&label=0]:3.0E-6,(('FJ639746|DENV3|CLADE_III|South_America|Venezuela|2000-XX-XX':2.07E-4,(('FJ639747|DENV3|CLADE_III|South_America|Venezuela|2000-XX-XX':2.07E-4,(('KT726340|DENV3|CLADE_III|North_America|Cuba|2001-XX-XX':1.0E-6,'KT726341|DENV3|CLADE_III|North_America|Cuba|2001-XX-XX':1.0E-6)[&label=98.8]:6.22E-4,'FJ810416|DENV3|CLADE_III|South_America|Venezuela|2001-XX-XX':0.00114)[&label=0]:2.0E-6)[&label=0]:3.0E-6,'FJ639749|DENV3|CLADE_III|South_America|Venezuela|2000-XX-XX':1.0E-6)[&label=0]:1.0E-6)[&label=88.6]:2.07E-4,(((('FJ639758|DENV3|CLADE_III|South_America|Venezuela|2001-XX-XX':0.001455,'FJ639771|DENV3|CLADE_III|South_America|Venezuela|2001-XX-XX':0.001771)[&label=74.3]:1.02E-4,'FJ850098|DENV3|CLADE_III|South_America|Venezuela|2001-XX-XX':9.34E-4)[&label=43.5]:1.04E-4,'FJ639770|DENV3|CLADE_III|South_America|Venezuela|2001-XX-XX':0.001141)[&label=0]:2.0E-6,'FJ898468|DENV3|CLADE_III|South_America|Venezuela|2000-XX-XX':1.04E-4)[&label=88.7]:2.07E-4)[&label=97]:5.19E-4)[&label=82.2]:1.04E-4,(('FJ639768|DENV3|CLADE_III|South_America|Venezuela|2001-XX-XX':3.08E-4,'FJ639777|DENV3|CLADE_III|South_America|Venezuela|2002-XX-XX':0.002295)[&label=99.4]:0.001041,((('FJ639825|DENV3|CLADE_III|South_America|Venezuela|2006-XX-XX':1.02E-4,(('GQ868586|DENV3|CLADE_III|South_America|Venezuela|2007-XX-XX':3.11E-4,'KF955481|DENV3|CLADE_III|South_America|Venezuela|2007-XX-XX':3.21E-4)[&label=99.1]:8.3E-4,('HQ332170|DENV3|CLADE_III|South_America|Venezuela|2006-XX-XX':1.0E-6,'HQ332171|DENV3|CLADE_III|South_America|Venezuela|2006-XX-XX':1.0E-6)[&label=98.4]:5.18E-4)[&label=75.2]:1.06E-4)[&label=100]:0.004238,'FJ898471|DENV3|CLADE_III|South_America|Venezuela|2002-XX-XX':0.003182)[&label=70.6]:4.8E-5,'KF955479|DENV3|CLADE_III|South_America|Venezuela|2001-XX-XX':7.26E-4)[&label=88.8]:2.08E-4)[&label=0]:2.0E-6)[&label=0]:1.0E-6)[&label=0]:2.0E-6,('EU529688|DENV3|CLADE_III|South_America|Venezuela|2001-XX-XX':6.22E-4,(('FJ373303|DENV3|CLADE_III|South_America|Venezuela|2001-XX-XX':0.001565,'FJ639763|DENV3|CLADE_III|South_America|Venezuela|2001-XX-XX':0.001149)[&label=73.2]:9.3E-5,'GU131951|DENV3|CLADE_III|South_America|Colombia|2003-XX-XX':0.004184)[&label=87.1]:2.11E-4)[&label=74.6]:1.04E-4)[&label=100]:0.001455,(('EU687221|DENV3|CLADE_III|North_America|USA|2000-XX-XX':3.11E-4,(((('FJ390373|DENV3|CLADE_III|North_America|USA|2002-XX-XX':0.001355,'FJ410178|DENV3|CLADE_III|North_America|USA|2002-XX-XX':3.09E-4)[&label=99.2]:0.001041,'FJ547084|DENV3|CLADE_III|North_America|USA|2002-XX-XX':0.001144)[&label=99]:8.33E-4,'FJ410176|DENV3|CLADE_III|North_America|USA|2000-XX-XX':3.12E-4)[&label=73.8]:1.02E-4,'FJ410177|DENV3|CLADE_III|North_America|USA|2000-XX-XX':6.22E-4)[&label=92.6]:3.11E-4)[&label=95.6]:5.16E-4,'EU687196|DENV3|CLADE_III|North_America|USA|2002-XX-XX':0.002824)[&label=99.8]:0.001044)[&label=72.2]:1.02E-4,((((((((((((((((('EU529697|DENV3|CLADE_III|North_America|USA|2000-XX-XX':2.07E-4,'EU596492|DENV3|CLADE_III|North_America|USA|2007-XX-XX':4.14E-4)[&label=93]:3.11E-4,(('EU596493|DENV3|CLADE_III|North_America|USA|2007-XX-XX':3.11E-4,'KF955456|DENV3|CLADE_III|North_America|USA|2006-XX-XX':6.22E-4)[&label=90.3]:2.08E-4,('EU596494|DENV3|CLADE_III|North_America|USA|2007-XX-XX':0.001041,'OR389037|DENV3|CLADE_III|North_America|Saint_Kitts_and_Nevis|2008-XX-XX':0.001946)[&label=90.3]:3.08E-4)[&label=0]:1.0E-6)[&label=99.7]:9.34E-4,'FJ182009|DENV3|CLADE_III|North_America|USA|2005-XX-XX':2.07E-4)[&label=86]:2.07E-4,'FJ182010|DENV3|CLADE_III|North_America|USA|2005-XX-XX':1.04E-4)[&label=0]:3.0E-6,'FJ182040|DENV3|CLADE_III|North_America|USA|2005-XX-XX':1.0E-6)[&label=0]:2.0E-6,'FJ182037|DENV3|CLADE_III|North_America|USA|2005-XX-XX':3.11E-4)[&label=99.5]:7.25E-4,'FJ850055|DENV3|CLADE_III|North_America|USA|2004-XX-XX':1.0E-6)[&label=75.9]:1.04E-4,(('EU529698|DENV3|CLADE_III|North_America|USA|2006-XX-XX':1.0E-6,'FJ182004|DENV3|CLADE_III|North_America|USA|2004-XX-XX':1.0E-6)[&label=0]:1.0E-6,'MW945428|DENV3|CLADE_III|North_America|USA|2006-XX-XX':1.0E-6)[&label=74.2]:1.04E-4)[&label=99.8]:0.00102,'FJ390371|DENV3|CLADE_III|North_America|USA|2003-XX-XX':3.28E-4)[&label=86.1]:2.08E-4,'FJ182007|DENV3|CLADE_III|North_America|USA|2005-XX-XX':0.002201)[&label=73.1]:1.02E-4,'FJ373302|DENV3|CLADE_III|North_America|USA|2004-XX-XX':0.001542)[&label=99.7]:0.001149,('FJ024466|DENV3|CLADE_III|North_America|USA|2004-XX-XX':6.22E-4,'FJ182011|DENV3|CLADE_III|North_America|USA|2005-XX-XX':6.22E-4)[&label=100]:0.002182)[&label=96.2]:6.4E-4,(((('EU687239|DENV3|CLADE_III|North_America|USA|2003-XX-XX':2.05E-4,'FJ182039|DENV3|CLADE_III|North_America|USA|2005-XX-XX':0.001458)[&label=99.9]:0.001353,'EU687198|DENV3|CLADE_III|North_America|USA|2003-XX-XX':0.002077)[&label=73.3]:1.06E-4,('FJ205870|DENV3|CLADE_III|North_America|USA|2003-XX-XX':5.19E-4,'FJ478456|DENV3|CLADE_III|North_America|USA|2002-XX-XX':1.03E-4)[&label=98.5]:7.26E-4)[&label=91.8]:3.11E-4,'EU687233|DENV3|CLADE_III|North_America|USA|2002-XX-XX':6.22E-4)[&label=75.2]:1.04E-4)[&label=74.5]:1.06E-4,'FJ547082|DENV3|CLADE_III|North_America|USA|2001-XX-XX':9.31E-4)[&label=43.7]:1.12E-4,'FJ182041|DENV3|CLADE_III|North_America|USA|2005-XX-XX':0.002595)[&label=86.4]:3.97E-4,'FJ024465|DENV3|CLADE_III|North_America|USA|2004-XX-XX':0.003162)[&label=100]:0.001883,((((('EU529705|DENV3|CLADE_III|North_America|USA|2004-XX-XX':7.26E-4,'FJ182005|DENV3|CLADE_III|North_America|USA|2004-XX-XX':3.1E-4)[&label=98.8]:8.31E-4,'EU687234|DENV3|CLADE_III|North_America|USA|2002-XX-XX':2.07E-4)[&label=99.4]:0.001249,(('FJ373306|DENV3|CLADE_III|North_America|USA|2002-XX-XX':5.18E-4,'EU482595|DENV3|CLADE_III|North_America|USA|2003-XX-XX':0.001451)[&label=0]:3.0E-6,'EU529702|DENV3|CLADE_III|North_America|USA|2003-XX-XX':0.001556)[&label=99.3]:0.001037)[&label=99.8]:0.001252,'FJ562107|DENV3|CLADE_III|North_America|USA|2000-XX-XX':1.03E-4)[&label=87.7]:2.08E-4,(((('EU726768|DENV3|CLADE_III|North_America|USA|2000-XX-XX':4.14E-4,'FJ547072|DENV3|CLADE_III|North_America|USA|2000-XX-XX':3.11E-4)[&label=74.3]:1.04E-4,'KF955466|DENV3|CLADE_III|North_America|USA|2000-XX-XX':9.37E-4)[&label=0]:1.0E-6,(('FJ547073|DENV3|CLADE_III|North_America|USA|2000-XX-XX':0.001662,('KF955465|DENV3|CLADE_III|North_America|USA|2000-XX-XX':3.91E-4,'KF955468|DENV3|CLADE_III|North_America|USA|2001-XX-XX':0.001459)[&label=75.6]:1.29E-4)[&label=75.1]:1.04E-4,'FJ547080|DENV3|CLADE_III|North_America|USA|2001-XX-XX':6.21E-4)[&label=0]:2.0E-6)[&label=0]:1.0E-6,((('EU726769|DENV3|CLADE_III|North_America|USA|2003-XX-XX':0.002079,'FJ547074|DENV3|CLADE_III|North_America|USA|2000-XX-XX':3.1E-4)[&label=88]:2.08E-4,'KF955467|DENV3|CLADE_III|North_America|USA|2000-XX-XX':4.47E-4)[&label=72.4]:1.03E-4,'FJ547075|DENV3|CLADE_III|North_America|USA|2000-XX-XX':8.3E-4)[&label=92.8]:3.11E-4)[&label=76.2]:1.04E-4)[&label=99.8]:0.001244)[&label=0]:2.0E-6)[&label=0]:3.0E-6,((('FJ547071|DENV3|CLADE_III|North_America|USA|2000-XX-XX':0.002406,'FJ547079|DENV3|CLADE_III|North_America|USA|2001-XX-XX':0.00209)[&label=75.6]:1.96E-4,'FJ547078|DENV3|CLADE_III|North_America|USA|2000-XX-XX':0.001766)[&label=0]:3.0E-6,('FJ547077|DENV3|CLADE_III|North_America|USA|2000-XX-XX':0.001348,('EU854298|DENV3|CLADE_III|North_America|USA|2002-XX-XX':0.001401,'EU687197|DENV3|CLADE_III|North_America|USA|2003-XX-XX':0.002089)[&label=100]:0.002465)[&label=0]:3.0E-6)[&label=92.1]:2.07E-4)[&label=76.1]:1.04E-4,('EU529699|DENV3|CLADE_III|North_America|USA|2006-XX-XX':7.27E-4,'FJ547076|DENV3|CLADE_III|North_America|USA|2000-XX-XX':0.001666)[&label=90.4]:3.1E-4)[&label=88.2]:3.16E-4,'FJ547081|DENV3|CLADE_III|North_America|USA|2001-XX-XX':0.002286)[&label=100]:0.003207)[&label=100]:0.011663)[&label=100]:0.020147,(((((('OR229981|DENV3|CLADE_III|North_America|Guadeloupe|2020-08-XX':0.002189,'OR229980|DENV3|CLADE_III|North_America|Guadeloupe|2020-12-XX':0.002082)[&label=30.7]:1.05E-4,'OQ821611|DENV3|CLADE_III|North_America|Saint_Lucia|2020-11-07':0.00206)[&label=98.4]:0.00108,'OQ821605|DENV3|CLADE_III|North_America|Jamaica|2019-02-01':0.002248)[&label=99.8]:0.001699,'OQ821606|DENV3|CLADE_III|North_America|Jamaica|2019-07-15':0.001957)[&label=0]:2.0E-6,'PP902574|DENV3|CLADE_III|North_America|Jamaica|2019-12-11':0.0026)[&label=61.7]:7.7E-5,((('OQ821602|DENV3|CLADE_III|North_America|Jamaica|2016-07-27':8.57E-4,('OQ821601|DENV3|CLADE_III|North_America|Jamaica|2016-06-11':8.41E-4,'OQ821603|DENV3|CLADE_III|North_America|Jamaica|2016-09-12':8.56E-4)[&label=86.7]:4.24E-4)[&label=0]:2.0E-6,((('OQ821608|DENV3|CLADE_III|North_America|Jamaica|2019-10-19':0.001074,('PP902582|DENV3|CLADE_III|North_America|Jamaica|2020-01-08':1.0E-6,'PP902575|DENV3|CLADE_III|North_America|Jamaica|2019-12-31':1.0E-6)[&label=100]:0.001948)[&label=97.9]:8.53E-4,'PP902581|DENV3|CLADE_III|North_America|Jamaica|2020-01-05':0.001177)[&label=72.5]:1.17E-4,(('PP902576|DENV3|CLADE_III|North_America|Jamaica|2019-12-15':9.35E-4,(('PP902578|DENV3|CLADE_III|North_America|Jamaica|2019-12-09':1.17E-4,'PP902573|DENV3|CLADE_III|North_America|Jamaica|2019-12-12':9.99E-4)[&label=97.4]:7.86E-4,'OQ821610|DENV3|CLADE_III|North_America|Jamaica|2020-01-17':0.001247)[&label=73.3]:1.33E-4)[&label=99.9]:0.001456,'OQ821604|DENV3|CLADE_III|North_America|Jamaica|2019-01-15':0.001902)[&label=74.1]:2.12E-4)[&label=99.9]:0.001763)[&label=0]:3.0E-6,((('OQ821607|DENV3|CLADE_III|North_America|Jamaica|2019-08-12':0.001243,('PP902572|DENV3|CLADE_III|North_America|Jamaica|2020-09-16':0.001376,'PP902579|DENV3|CLADE_III|North_America|Jamaica|2019-12-05':0.00134)[&label=96.3]:5.17E-4)[&label=84.8]:2.05E-4,'PP902577|DENV3|CLADE_III|North_America|Jamaica|2019-12-09':0.001643)[&label=94.1]:4.39E-4,('PP902571|DENV3|CLADE_III|North_America|Jamaica|2019-12-13':0.001769,('PP902580|DENV3|CLADE_III|North_America|Jamaica|2020-01-14':5.18E-4,'OQ821609|DENV3|CLADE_III|North_America|Jamaica|2019-11-06':5.18E-4)[&label=100]:0.001966)[&label=85.6]:2.21E-4)[&label=100]:0.001663)[&label=78.4]:1.29E-4)[&label=100]:0.005158)[&label=100]:0.00472,'PQ154995|DENV3|CLADE_III|North_America|USA|2023-09-28':0.005056)[&label=100]:0.004282,(((((((('OQ821514|DENV3|CLADE_III|North_America|Cuba|2022-08-13':3.71E-4,((('OQ821522|DENV3|CLADE_III|North_America|Cuba|2022-08-18':6.98E-4,'OQ919693|DENV3|CLADE_III|North_America|Cuba|2022-08-20':1.46E-4)[&label=0]:3.0E-6,'OQ821560|DENV3|CLADE_III|North_America|Cuba|2022-09-29':4.52E-4)[&label=0]:2.0E-6,('OQ821557|DENV3|CLADE_III|North_America|Cuba|2022-09-26':3.82E-4,'OQ821544|DENV3|CLADE_III|North_America|Cuba|2022-09-14':3.0E-6)[&label=92.9]:3.69E-4)[&label=0]:1.2E-4)[&label=0]:3.0E-6,'OQ821551|DENV3|CLADE_III|North_America|Cuba|2022-09-23':6.12E-4)[&label=0]:1.0E-6,'OQ821595|DENV3|CLADE_III|North_America|Cuba|2022-12-18':3.53E-4)[&label=79.3]:1.2E-4,('OQ821537|DENV3|CLADE_III|North_America|Cuba|2022-09-05':3.12E-4,(('PQ340841|DENV3|CLADE_III|North_America|USA|2024-08-01':0.00177,'OR977082|DENV3|CLADE_III|North_America|USA|2023-11-01':0.001038)[&label=95.5]:5.21E-4,'PQ155041|DENV3|CLADE_III|North_America|USA|2024-04-21':0.001663)[&label=94.5]:4.15E-4)[&label=0]:1.02E-4)[&label=0]:1.0E-6,'PQ340845|DENV3|CLADE_III|North_America|USA|2024-08-09':0.001765)[&label=0]:3.0E-6,(((('OQ821528|DENV3|CLADE_III|North_America|Cuba|2022-08-24':5.7E-4,((('PP692466|DENV3|CLADE_III|North_America|USA|2023-12-13':6.33E-4,'PQ340849|DENV3|CLADE_III|North_America|USA|2024-08-22':6.23E-4)[&label=75.2]:1.02E-4,'OR771126|DENV3|CLADE_III|North_America|USA|2023-07-12':5.18E-4)[&label=87.4]:2.07E-4,'PP692448|DENV3|CLADE_III|North_America|USA|2023-11-29':0.001351)[&label=92.3]:4.14E-4)[&label=0]:2.0E-6,('OR821934|DENV3|CLADE_III|North_America|USA|2023-08-21':0.001266,(('PQ155028|DENV3|CLADE_III|North_America|USA|2024-03-11':0.001766,'OR150750|DENV3|CLADE_III|North_America|USA|2023-01-10':8.33E-4)[&label=0]:2.0E-6,('OR771152|DENV3|CLADE_III|North_America|USA|2023-08-09':0.001039,'OR771176|DENV3|CLADE_III|North_America|USA|2023-09-06':7.25E-4)[&label=96.1]:5.19E-4)[&label=88]:2.07E-4)[&label=0]:2.0E-6)[&label=0]:2.0E-6,(('OQ821536|DENV3|CLADE_III|North_America|Cuba|2022-09-03':1.0E-6,('PP708036|DENV3|CLADE_III|North_America|USA|2024-01-06':8.3E-4,'PQ154999|DENV3|CLADE_III|North_America|USA|2023-10-05':9.35E-4)[&label=97.5]:7.26E-4)[&label=0]:2.0E-6,(('OQ821582|DENV3|CLADE_III|North_America|Cuba|2022-11-30':2.0E-6,'PP709315|DENV3|CLADE_III|North_America|USA|2022-11-30':2.0E-6)[&label=96.5]:3.11E-4,(((('OR654277|DENV3|CLADE_III|North_America|USA|2023-06-08':1.0E-6,'OR771197|DENV3|CLADE_III|North_America|USA|2023-10-03':4.14E-4)[&label=0]:1.0E-6,'OR977093|DENV3|CLADE_III|North_America|USA|2023-11-14':2.07E-4)[&label=94.6]:4.15E-4,((('OR771179|DENV3|CLADE_III|North_America|USA|2023-09-11':1.0E-6,('OR771181|DENV3|CLADE_III|North_America|USA|2023-09-12':3.13E-4,(((('PP708030|DENV3|CLADE_III|North_America|USA|2024-01-08':2.07E-4,'OR977091|DENV3|CLADE_III|North_America|USA|2023-11-15':2.0E-6)[&label=86.3]:1.03E-4,'OR771192|DENV3|CLADE_III|North_America|USA|2023-10-04':4.15E-4)[&label=0]:3.0E-6,(('OR977097|DENV3|CLADE_III|North_America|USA|2023-11-20':5.18E-4,'OR977092|DENV3|CLADE_III|North_America|USA|2023-11-15':1.03E-4)[&label=76.5]:1.03E-4,'OR977085|DENV3|CLADE_III|North_America|USA|2023-10-28':1.03E-4)[&label=0]:3.0E-6)[&label=0]:3.0E-6,'PP692455|DENV3|CLADE_III|North_America|USA|2023-11-12':1.04E-4)[&label=75.2]:1.04E-4)[&label=77.1]:1.04E-4)[&label=0]:3.0E-6,(('OR977081|DENV3|CLADE_III|North_America|USA|2023-10-25':2.07E-4,'OR821954|DENV3|CLADE_III|North_America|USA|2023-10-10':2.11E-4)[&label=89.5]:2.07E-4,'OR977088|DENV3|CLADE_III|North_America|USA|2023-11-07':2.07E-4)[&label=0]:3.0E-6)[&label=0]:2.0E-6,'OR771169|DENV3|CLADE_III|North_America|USA|2023-08-31':1.04E-4)[&label=97.5]:6.23E-4)[&label=99.8]:0.001149,'OR771125|DENV3|CLADE_III|North_America|USA|2023-07-07':0.001251)[&label=74.4]:9.9E-5)[&label=0]:2.0E-6)[&label=0]:2.0E-6)[&label=0]:1.0E-6,((((('OQ821564|DENV3|CLADE_III|North_America|Cuba|2022-10-07':8.3E-4,('OR821953|DENV3|CLADE_III|North_America|USA|2023-10-07':0.001974,('OQ836210|DENV3|CLADE_III|North_America|USA|2022-07-30':2.0E-6,'OQ836211|DENV3|CLADE_III|North_America|USA|2022-07-27':2.0E-6)[&label=94.6]:3.29E-4)[&label=0]:2.0E-6)[&label=0]:2.0E-6,('OQ821569|DENV3|CLADE_III|North_America|Cuba|2022-10-21':5.28E-4,(('OR771128|DENV3|CLADE_III|North_America|USA|2023-07-06':1.03E-4,'OR771165|DENV3|CLADE_III|North_America|USA|2023-09-02':3.11E-4)[&label=93.6]:3.73E-4,'OQ919690|DENV3|CLADE_III|North_America|Cuba|2022-10-05':3.0E-6)[&label=91.3]:2.48E-4)[&label=0]:1.0E-6)[&label=0]:3.0E-6,'PQ340827|DENV3|CLADE_III|North_America|USA|2024-07-10':0.001453)[&label=74.2]:1.03E-4,'OR977087|DENV3|CLADE_III|North_America|USA|2023-11-06':0.001245)[&label=76.5]:1.04E-4,(((((((('OR771149|DENV3|CLADE_III|North_America|USA|2023-08-11':2.08E-4,('OR771185|DENV3|CLADE_III|North_America|USA|2023-09-16':1.03E-4,'OR821936|DENV3|CLADE_III|North_America|USA|2023-09-21':1.0E-6)[&label=84.7]:1.03E-4)[&label=0]:3.0E-6,('OR771133|DENV3|CLADE_III|North_America|USA|2023-07-31':1.04E-4,'OR821943|DENV3|CLADE_III|North_America|USA|2023-09-25':2.07E-4)[&label=0]:3.0E-6)[&label=75.1]:1.03E-4,'PQ340828|DENV3|CLADE_III|North_America|USA|2024-07-14':0.001246)[&label=98.7]:6.22E-4,((('PQ155002|DENV3|CLADE_III|North_America|USA|2023-12-09':9.37E-4,'PP708040|DENV3|CLADE_III|North_America|USA|2024-01-30':0.001363)[&label=84.4]:2.03E-4,'OQ821516|DENV3|CLADE_III|North_America|Cuba|2022-08-15':4.09E-4)[&label=0]:3.0E-6,'OQ821532|DENV3|CLADE_III|North_America|Cuba|2022-08-30':1.0E-6)[&label=0]:2.0E-6)[&label=90.7]:2.07E-4,('OR771153|DENV3|CLADE_III|North_America|USA|2023-08-11':9.33E-4,'OR771148|DENV3|CLADE_III|North_America|USA|2023-08-13':0.001037)[&label=74]:1.04E-4)[&label=80.1]:1.03E-4,'PP708035|DENV3|CLADE_III|North_America|USA|2024-01-13':0.001557)[&label=0]:2.0E-6,(('OR821930|DENV3|CLADE_III|North_America|USA|2023-07-10':1.02E-4,'OR771161|DENV3|CLADE_III|North_America|USA|2023-08-23':4.17E-4)[&label=100]:0.001038,((('OQ821577|DENV3|CLADE_III|North_America|Cuba|2022-11-18':2.0E-6,'OQ821573|DENV3|CLADE_III|North_America|Cuba|2022-11-04':4.61E-4)[&label=84.4]:1.51E-4,((('OQ836205|DENV3|CLADE_III|North_America|USA|2022-10-29':3.24E-4,'OQ836208|DENV3|CLADE_III|North_America|USA|2022-12-27':1.0E-6)[&label=86.4]:2.43E-4,'OQ836209|DENV3|CLADE_III|North_America|USA|2023-01-24':8.49E-4)[&label=97.7]:6.66E-4,('OQ821556|DENV3|CLADE_III|North_America|Cuba|2022-09-25':5.35E-4,'OQ821581|DENV3|CLADE_III|North_America|Cuba|2022-11-29':8.34E-4)[&label=73.9]:1.04E-4)[&label=0]:2.0E-6)[&label=0]:8.9E-5,'OQ821566|DENV3|CLADE_III|North_America|Cuba|2022-10-15':3.62E-4)[&label=0]:1.2E-5)[&label=0]:1.0E-6)[&label=0]:1.0E-6,('OR771142|DENV3|CLADE_III|North_America|USA|2023-08-02':3.1E-4,'PP692465|DENV3|CLADE_III|North_America|USA|2023-12-12':9.34E-4)[&label=97.9]:6.23E-4)[&label=91.2]:2.07E-4)[&label=0]:3.0E-6)[&label=0]:2.0E-6)[&label=0]:3.0E-6,((((('OQ821562|DENV3|CLADE_III|North_America|Cuba|2022-10-02':3.44E-4,('OR771120|DENV3|CLADE_III|North_America|USA|2023-03-29':4.16E-4,'PP692463|DENV3|CLADE_III|North_America|USA|2023-12-08':0.00156)[&label=87.5]:2.06E-4)[&label=90.8]:3.1E-4,'PQ467865|DENV3|CLADE_III|South_America|Peru|2024-04-20':0.001702)[&label=0]:3.0E-6,((('PP692457|DENV3|CLADE_III|North_America|USA|2023-12-06':9.35E-4,'PQ155023|DENV3|CLADE_III|North_America|USA|2024-02-23':0.00104)[&label=85]:2.05E-4,'OR977075|DENV3|CLADE_III|North_America|USA|2023-10-19':5.18E-4)[&label=76.8]:1.04E-4,'OR150753|DENV3|CLADE_III|North_America|USA|2023-01-03':0.001037)[&label=87.3]:2.07E-4)[&label=0]:3.0E-6,'OQ747071|DENV3|CLADE_III|North_America|Cuba|2022-08-16':4.27E-4)[&label=74.7]:1.03E-4,'PQ129532|DENV3|CLADE_III|North_America|USA|2024-06-23':0.00125)[&label=88.4]:2.07E-4)[&label=90.1]:2.07E-4,((('OR821961|DENV3|CLADE_III|North_America|USA|2023-10-03':2.07E-4,(('PQ340822|DENV3|CLADE_III|North_America|USA|2024-06-25':4.15E-4,'PP709324|DENV3|CLADE_III|North_America|USA|2023-12-02':2.0E-6)[&label=96.5]:3.11E-4,'PP709322|DENV3|CLADE_III|North_America|USA|2023-11-27':2.07E-4)[&label=0]:2.0E-6)[&label=91.2]:2.07E-4,('PP692458|DENV3|CLADE_III|North_America|USA|2023-12-02':6.21E-4,'PQ155039|DENV3|CLADE_III|North_America|USA|2024-04-13':2.08E-4)[&label=0]:2.0E-6)[&label=100]:0.001662,('OQ821574|DENV3|CLADE_III|North_America|Cuba|2022-11-07':4.19E-4,'OQ868517|DENV3|CLADE_III|South_America|Brazil|2023-03-12':8.3E-4)[&label=85.9]:2.07E-4)[&label=74]:1.03E-4)[&label=77.3]:1.02E-4)[&label=76]:1.05E-4,(((((((('OQ821524|DENV3|CLADE_III|North_America|Cuba|2022-08-20':1.0E-6,'OQ821583|DENV3|CLADE_III|North_America|Cuba|2022-11-30':2.28E-4)[&label=0]:1.0E-6,'OQ821540|DENV3|CLADE_III|North_America|Cuba|2022-09-08':1.0E-6)[&label=56.7]:1.95E-4,'OQ821576|DENV3|CLADE_III|North_America|Cuba|2022-11-14':2.35E-4)[&label=0]:1.9E-5,'PP709325|DENV3|CLADE_III|North_America|USA|2023-11-29':0.00123)[&label=86.9]:2.25E-4,('PQ155012|DENV3|CLADE_III|North_America|USA|2024-03-25':0.001458,'OQ821571|DENV3|CLADE_III|North_America|Cuba|2022-11-03':5.27E-4)[&label=89.4]:3.09E-4)[&label=97.1]:5.2E-4,((((('OQ821508|DENV3|CLADE_III|North_America|Cuba|2022-07-28':1.04E-4,'PP709298|DENV3|CLADE_III|North_America|USA|2023-08-05':0.001244)[&label=0]:2.0E-6,'PQ155030|DENV3|CLADE_III|North_America|USA|2024-03-09':0.001453)[&label=84.5]:1.03E-4,'OR654280|DENV3|CLADE_III|North_America|USA|2023-06-23':0.001352)[&label=0]:3.0E-6,('OR771175|DENV3|CLADE_III|North_America|USA|2023-09-08':7.26E-4,'OR821963|DENV3|CLADE_III|North_America|USA|2023-10-16':5.28E-4)[&label=95.2]:4.14E-4)[&label=89.8]:2.08E-4,((((((('OR616499|DENV3|CLADE_III|North_America|Dominican_Republic|2023-08-21':6.4E-4,'OR616484|DENV3|CLADE_III|North_America|Dominican_Republic|2023-08-06':1.07E-4)[&label=76.1]:1.39E-4,'OR616510|DENV3|CLADE_III|North_America|Dominican_Republic|2023-08-15':6.08E-4)[&label=76.9]:2.14E-4,'OR616498|DENV3|CLADE_III|North_America|Dominican_Republic|2023-08-22':5.03E-4)[&label=99.7]:9.95E-4,('OR977066|DENV3|CLADE_III|North_America|USA|2023-07-09':1.03E-4,'PP692454|DENV3|CLADE_III|North_America|USA|2023-11-20':7.25E-4)[&label=0]:2.0E-6)[&label=97.3]:4.14E-4,'PQ155008|DENV3|CLADE_III|North_America|USA|2024-03-12':9.32E-4)[&label=0]:2.0E-6,'OR821956|DENV3|CLADE_III|North_America|USA|2023-10-07':4.14E-4)[&label=99.4]:7.25E-4,('OQ821578|DENV3|CLADE_III|North_America|Cuba|2022-11-18':3.04E-4,'OR150749|DENV3|CLADE_III|North_America|USA|2023-01-06':0.001293)[&label=77.7]:1.6E-4)[&label=0]:3.0E-6)[&label=97.1]:4.14E-4)[&label=0]:2.0E-6,(('PQ527035|DENV3|CLADE_III|North_America|USA|2024-06-18':0.001246,('OQ821518|DENV3|CLADE_III|North_America|Cuba|2022-08-18':1.04E-4,'OQ821615|DENV3|CLADE_III|North_America|USA|2022-08-17':1.0E-6)[&label=74.2]:1.04E-4)[&label=94.2]:5.18E-4,(((('OQ445895|DENV3|CLADE_III|North_America|USA|2022-08-01':0.001702,'OQ445906|DENV3|CLADE_III|North_America|USA|2022-08-03':0.001977)[&label=92.2]:7.97E-4,(((((((((((((((('OQ445896|DENV3|CLADE_III|North_America|USA|2022-07-25':0.001771,'OQ445897|DENV3|CLADE_III|North_America|USA|2022-07-25':0.001756)[&label=59.3]:9.66E-4,('OQ445898|DENV3|CLADE_III|North_America|USA|2022-07-30':0.001009,'OQ445912|DENV3|CLADE_III|North_America|USA|2022-08-09':0.002123)[&label=85]:3.2E-4)[&label=91.2]:9.22E-4,(('OQ445899|DENV3|CLADE_III|North_America|USA|2022-07-28':0.00259,((('OQ445910|DENV3|CLADE_III|North_America|USA|2022-08-08':0.002653,'OQ445933|DENV3|CLADE_III|North_America|USA|2022-10-24':0.003846)[&label=66.2]:0.001024,'OQ445930|DENV3|CLADE_III|North_America|USA|2022-10-10':0.003774)[&label=79.5]:8.32E-4,'OQ445921|DENV3|CLADE_III|North_America|USA|2022-08-28':0.002761)[&label=62.3]:8.68E-4)[&label=75.6]:0.001117,'OQ445927|DENV3|CLADE_III|North_America|USA|2022-09-25':0.00196)[&label=94.2]:0.001354)[&label=90.8]:0.001085,(('OQ445920|DENV3|CLADE_III|North_America|USA|2022-08-18':0.001631,'OQ445924|DENV3|CLADE_III|North_America|USA|2022-09-02':0.00314)[&label=95.5]:9.76E-4,('OQ445934|DENV3|CLADE_III|North_America|USA|2022-10-20':0.001904,'OQ445935|DENV3|CLADE_III|North_America|USA|2022-10-26':0.001878)[&label=92.8]:7.39E-4)[&label=0]:2.0E-6)[&label=94.4]:6.8E-4,'OQ445901|DENV3|CLADE_III|North_America|USA|2022-07-25':0.00256)[&label=68.5]:6.46E-4,'OQ445928|DENV3|CLADE_III|North_America|USA|2022-09-20':0.001637)[&label=97.6]:9.5E-4,'OQ445902|DENV3|CLADE_III|North_America|USA|2022-07-26':0.002162)[&label=16.5]:3.18E-4,'OQ445917|DENV3|CLADE_III|North_America|USA|2022-08-08':0.002156)[&label=0]:3.0E-6,(((('OQ445904|DENV3|CLADE_III|North_America|USA|2022-07-30':0.010118,'OQ445909|DENV3|CLADE_III|North_America|USA|2022-08-08':0.002473)[&label=88.7]:7.56E-4,'OQ445916|DENV3|CLADE_III|North_America|USA|2022-08-10':0.001326)[&label=50.3]:2.76E-4,'OQ445915|DENV3|CLADE_III|North_America|USA|2022-08-10':0.002354)[&label=78]:2.33E-4,'OQ445914|DENV3|CLADE_III|North_America|USA|2022-08-04':0.002691)[&label=75.5]:2.18E-4)[&label=96.2]:6.76E-4,'OQ445932|DENV3|CLADE_III|North_America|USA|2022-10-23':9.31E-4)[&label=93.7]:5.69E-4,'OQ445923|DENV3|CLADE_III|North_America|USA|2022-09-05':0.002379)[&label=81]:2.43E-4,('OQ445905|DENV3|CLADE_III|North_America|USA|2022-08-02':0.002025,'OQ445913|DENV3|CLADE_III|North_America|USA|2022-08-09':0.002417)[&label=96.8]:0.001053)[&label=74.2]:4.92E-4,(('OQ445903|DENV3|CLADE_III|North_America|USA|2022-07-19':0.001724,('OQ445908|DENV3|CLADE_III|North_America|USA|2022-07-27':0.002122,'OQ445926|DENV3|CLADE_III|North_America|USA|2022-09-11':0.001118)[&label=97.6]:9.6E-4)[&label=79.3]:4.62E-4,'OQ445922|DENV3|CLADE_III|North_America|USA|2022-08-29':0.002607)[&label=94.9]:7.16E-4)[&label=72]:1.35E-4,('OQ445918|DENV3|CLADE_III|North_America|USA|2022-08-09':0.001841,'OQ445919|DENV3|CLADE_III|North_America|USA|2022-08-15':0.002059)[&label=97.6]:9.54E-4)[&label=97.8]:9.12E-4,'OQ445929|DENV3|CLADE_III|North_America|USA|2022-09-25':0.001896)[&label=72.9]:4.96E-4,'OQ445925|DENV3|CLADE_III|North_America|USA|2022-09-14':0.002223)[&label=13.6]:2.62E-4)[&label=92.8]:8.57E-4,'OQ445911|DENV3|CLADE_III|North_America|USA|2022-08-06':0.001398)[&label=100]:0.003254,((((((((((((('OQ445907|DENV3|CLADE_III|North_America|USA|2022-08-03':0.001558,('OQ445941|DENV3|CLADE_III|North_America|USA|2022-07-21':2.16E-4,'OQ445949|DENV3|CLADE_III|North_America|USA|2022-07-15':1.0E-6)[&label=90.3]:3.22E-4)[&label=0]:3.0E-6,(('OQ445936|DENV3|CLADE_III|North_America|USA|2022-07-26':9.8E-5,'OQ445945|DENV3|CLADE_III|North_America|USA|2022-07-17':3.29E-4)[&label=0]:1.0E-5,'OQ445958|DENV3|CLADE_III|North_America|USA|2022-06-28':4.3E-4)[&label=0]:2.0E-6)[&label=0]:1.0E-6,('OQ445950|DENV3|CLADE_III|North_America|USA|2022-07-09':2.16E-4,'OQ445951|DENV3|CLADE_III|North_America|USA|2022-07-09':1.08E-4)[&label=80.2]:1.07E-4)[&label=0]:1.0E-6,('OQ445946|DENV3|CLADE_III|North_America|USA|2022-08-09':0.001406,'OQ445948|DENV3|CLADE_III|North_America|USA|2022-07-29':1.08E-4)[&label=76.8]:1.07E-4)[&label=0]:3.0E-6,'OQ445957|DENV3|CLADE_III|North_America|USA|2022-06-25':3.23E-4)[&label=89.7]:3.57E-4,'OQ445960|DENV3|CLADE_III|North_America|USA|2022-06-21':2.16E-4)[&label=60.5]:1.76E-4,'OQ445942|DENV3|CLADE_III|North_America|USA|2022-07-22':8.72E-4)[&label=0]:3.0E-6,'OQ445959|DENV3|CLADE_III|North_America|USA|2022-06-29':4.31E-4)[&label=0]:3.0E-6,'OQ445961|DENV3|CLADE_III|North_America|USA|2022-05-22':2.16E-4)[&label=0]:1.0E-6,'OQ445954|DENV3|CLADE_III|North_America|USA|2022-07-08':5.38E-4)[&label=89.9]:2.16E-4,((('OQ445938|DENV3|CLADE_III|North_America|USA|2022-07-21':7.54E-4,'OQ445939|DENV3|CLADE_III|North_America|USA|2022-07-22':2.16E-4)[&label=92.3]:3.23E-4,('OQ445952|DENV3|CLADE_III|North_America|USA|2022-07-10':1.07E-4,'OQ445953|DENV3|CLADE_III|North_America|USA|2022-07-13':1.07E-4)[&label=86.2]:2.16E-4)[&label=96.3]:4.31E-4,'OQ445943|DENV3|CLADE_III|North_America|USA|2022-07-19':8.61E-4)[&label=0]:2.0E-6)[&label=0]:3.0E-6,('OQ445937|DENV3|CLADE_III|North_America|USA|2022-07-22':6.45E-4,('OQ445947|DENV3|CLADE_III|North_America|USA|2022-08-05':1.08E-4,'OQ445955|DENV3|CLADE_III|North_America|USA|2022-07-09':5.38E-4)[&label=78.4]:1.07E-4)[&label=0]:2.0E-6)[&label=0]:3.0E-6,('OQ445940|DENV3|CLADE_III|North_America|USA|2022-07-09':7.54E-4,(('OQ445944|DENV3|CLADE_III|North_America|USA|2022-07-22':5.39E-4,'OQ445956|DENV3|CLADE_III|North_America|USA|2022-07-06':0.001077)[&label=0]:3.0E-6,'OQ445962|DENV3|CLADE_III|North_America|USA|2022-06-28':3.27E-4)[&label=94.9]:4.31E-4)[&label=75.9]:1.07E-4)[&label=74]:1.09E-4)[&label=99.5]:0.001089)[&label=0]:2.0E-6)[&label=0]:2.0E-6,((((('OQ821548|DENV3|CLADE_III|North_America|Cuba|2022-09-21':4.89E-4,(('OR654266|DENV3|CLADE_III|North_America|USA|2023-01-29':0.001142,('OR771127|DENV3|CLADE_III|North_America|USA|2023-07-11':7.26E-4,'OR771145|DENV3|CLADE_III|North_America|USA|2023-08-07':2.09E-4)[&label=98.1]:6.23E-4)[&label=0]:3.0E-6,'OQ821614|DENV3|CLADE_III|North_America|USA|2022-08-11':2.0E-6)[&label=82]:2.05E-4)[&label=0]:2.0E-6,((('OR771151|DENV3|CLADE_III|North_America|USA|2023-08-11':3.13E-4,'OR771187|DENV3|CLADE_III|North_America|USA|2023-09-14':3.18E-4)[&label=99.6]:0.001042,'OQ821511|DENV3|CLADE_III|North_America|Cuba|2022-08-09':1.13E-4)[&label=96.2]:4.17E-4,('OQ821506|DENV3|CLADE_III|North_America|Cuba|2022-07-23':1.04E-4,'OQ821515|DENV3|CLADE_III|North_America|Cuba|2022-08-14':2.13E-4)[&label=90.4]:2.08E-4)[&label=0]:3.0E-6)[&label=0]:2.0E-6,('PP692472|DENV3|CLADE_III|North_America|USA|2023-12-31':0.001041,'PQ340824|DENV3|CLADE_III|North_America|USA|2024-07-07':5.16E-4)[&label=99.4]:0.001041)[&label=82.8]:1.03E-4,((((('OQ821509|DENV3|CLADE_III|North_America|Cuba|2022-08-05':2.08E-4,(('OR771136|DENV3|CLADE_III|North_America|USA|2023-07-27':4.14E-4,((('OR821933|DENV3|CLADE_III|North_America|USA|2023-07-19':1.03E-4,'OR771166|DENV3|CLADE_III|North_America|USA|2023-08-31':2.08E-4)[&label=0]:3.0E-6,'OR654279|DENV3|CLADE_III|North_America|USA|2023-06-23':1.04E-4)[&label=84]:1.03E-4,'OR771178|DENV3|CLADE_III|North_America|USA|2023-09-11':3.11E-4)[&label=0]:3.0E-6)[&label=99.8]:8.29E-4,(('OR771139|DENV3|CLADE_III|North_America|USA|2023-08-07':2.05E-4,('PQ527045|DENV3|CLADE_III|North_America|USA|2024-08-13':1.03E-4,'PQ340848|DENV3|CLADE_III|North_America|USA|2024-08-19':3.12E-4)[&label=99.7]:0.001042)[&label=98.6]:7.33E-4,'OR771123|DENV3|CLADE_III|North_America|USA|2023-07-04':0.001773)[&label=74.7]:9.9E-5)[&label=0]:2.0E-6)[&label=83.8]:1.03E-4,'PQ207070|DENV3|CLADE_III|North_America|USA|2023-10-08':0.001175)[&label=0]:3.0E-6,'PQ207071|DENV3|CLADE_III|North_America|USA|2024-06-04':0.001982)[&label=0]:8.9E-5,'OQ821553|DENV3|CLADE_III|North_America|Cuba|2022-09-23':5.16E-4)[&label=0]:1.1E-5,'OR977095|DENV3|CLADE_III|North_America|USA|2023-11-11':0.001873)[&label=96.4]:4.18E-4)[&label=0]:3.0E-6,((((((('PP709319|DENV3|CLADE_III|North_America|USA|2023-11-14':3.11E-4,'PP708037|DENV3|CLADE_III|North_America|USA|2024-01-19':5.25E-4)[&label=0]:3.0E-6,('PQ340830|DENV3|CLADE_III|North_America|USA|2024-07-22':3.11E-4,'PQ207073|DENV3|CLADE_III|North_America|USA|2024-07-03':2.08E-4)[&label=99.7]:8.3E-4)[&label=99.5]:7.25E-4,'OQ821558|DENV3|CLADE_III|North_America|Cuba|2022-09-26':2.08E-4)[&label=0]:2.0E-6,((('OR771154|DENV3|CLADE_III|North_America|USA|2023-08-17':4.15E-4,('PQ340836|DENV3|CLADE_III|North_America|USA|2024-07-29':3.11E-4,'PP708041|DENV3|CLADE_III|North_America|USA|2024-02-04':1.0E-6)[&label=95.3]:4.16E-4)[&label=99.7]:0.001136,'OQ821535|DENV3|CLADE_III|North_America|Cuba|2022-09-01':4.69E-4)[&label=41.2]:1.12E-4,'OR162312|DENV3|CLADE_III|North_America|USA|2022-12-02':0.00105)[&label=0]:3.0E-6)[&label=0]:2.0E-6,('OQ821550|DENV3|CLADE_III|North_America|Cuba|2022-09-22':1.04E-4,'OQ821593|DENV3|CLADE_III|North_America|Cuba|2022-12-16':7.33E-4)[&label=88.4]:2.1E-4)[&label=0]:3.0E-6,'OQ821513|DENV3|CLADE_III|North_America|Cuba|2022-08-12':2.27E-4)[&label=88.3]:2.06E-4,((('OQ821555|DENV3|CLADE_III|North_America|Cuba|2022-09-25':5.22E-4,'OQ919692|DENV3|CLADE_III|North_America|Cuba|2022-12-04':7.61E-4)[&label=0]:3.0E-6,'OQ821570|DENV3|CLADE_III|North_America|Cuba|2022-10-30':6.23E-4)[&label=0]:2.0E-6,('OR821931|DENV3|CLADE_III|North_America|USA|2023-07-12':1.0E-6,'OR771131|DENV3|CLADE_III|North_America|USA|2023-07-26':1.0E-6)[&label=99.9]:0.00114)[&label=98.7]:6.21E-4)[&label=0]:2.0E-6)[&label=0]:1.0E-6)[&label=0]:3.0E-6)[&label=0]:2.0E-6,(((((('OQ821546|DENV3|CLADE_III|North_America|Cuba|2022-09-17':3.58E-4,'PQ155049|DENV3|CLADE_III|North_America|USA|2024-05-25':0.002485)[&label=84.8]:2.23E-4,((((('OR771150|DENV3|CLADE_III|North_America|USA|2023-08-09':7.26E-4,'OR771141|DENV3|CLADE_III|North_America|USA|2023-08-03':6.23E-4)[&label=95.5]:5.18E-4,('PQ527040|DENV3|CLADE_III|North_America|USA|2024-08-13':0.00198,'PP708031|DENV3|CLADE_III|North_America|USA|2024-01-09':7.28E-4)[&label=95.7]:5.16E-4)[&label=0]:2.0E-6,(('OR771144|DENV3|CLADE_III|North_America|USA|2023-08-04':1.0E-6,('PP709296|DENV3|CLADE_III|North_America|USA|2023-07-24':1.0E-6,'PP709295|DENV3|CLADE_III|North_America|USA|2023-07-30':1.0E-6)[&label=0]:2.0E-6)[&label=98.7]:6.22E-4,('OR821938|DENV3|CLADE_III|North_America|USA|2023-09-23':0.001049,(('OR771170|DENV3|CLADE_III|North_America|USA|2023-09-05':3.11E-4,'PQ154998|DENV3|CLADE_III|North_America|USA|2023-10-09':0.001349)[&label=0]:2.0E-6,'PP692462|DENV3|CLADE_III|North_America|USA|2023-12-05':6.21E-4)[&label=93.3]:3.12E-4)[&label=75.4]:1.02E-4)[&label=0]:3.0E-6)[&label=0]:3.0E-6,'PQ154997|DENV3|CLADE_III|North_America|USA|2023-10-03':0.001037)[&label=93.2]:3.1E-4,('OQ821565|DENV3|CLADE_III|North_America|Cuba|2022-10-14':2.16E-4,'OQ821567|DENV3|CLADE_III|North_America|Cuba|2022-10-19':4.78E-4)[&label=87.9]:2.15E-4)[&label=0]:2.0E-6)[&label=0]:2.0E-6,(('OR654274|DENV3|CLADE_III|North_America|USA|2023-05-28':0.001037,('OR654283|DENV3|CLADE_III|North_America|USA|2023-07-02':4.18E-4,((('OR654278|DENV3|CLADE_III|North_America|USA|2023-06-18':2.07E-4,'OR771186|DENV3|CLADE_III|North_America|USA|2023-09-21':6.22E-4)[&label=74.5]:1.04E-4,('OR977069|DENV3|CLADE_III|North_America|USA|2023-07-21':3.0E-6,'OR771164|DENV3|CLADE_III|North_America|USA|2023-08-28':1.04E-4)[&label=94.3]:3.11E-4)[&label=77.5]:1.04E-4,((('OR821937|DENV3|CLADE_III|North_America|USA|2023-09-24':3.11E-4,'OR771162|DENV3|CLADE_III|North_America|USA|2023-08-31':4.15E-4)[&label=87.4]:2.07E-4,'OR977067|DENV3|CLADE_III|North_America|USA|2023-07-04':4.15E-4)[&label=76.4]:1.03E-4,'OR771132|DENV3|CLADE_III|North_America|USA|2023-07-26':3.11E-4)[&label=76.3]:1.03E-4)[&label=93.4]:3.11E-4)[&label=95.4]:4.15E-4)[&label=74.9]:1.03E-4,('OR150751|DENV3|CLADE_III|North_America|USA|2023-01-09':4.86E-4,'OR771129|DENV3|CLADE_III|North_America|USA|2023-07-13':0.001273)[&label=84.1]:2.4E-4)[&label=0]:3.0E-6)[&label=0]:3.0E-6,((((((((('OR616483|DENV3|CLADE_III|North_America|Dominican_Republic|2023-08-15':2.0E-6,'OR616491|DENV3|CLADE_III|North_America|Dominican_Republic|2023-08-15':1.07E-4)[&label=99.8]:0.001174,((((('OR616485|DENV3|CLADE_III|North_America|Dominican_Republic|2023-08-06':2.13E-4,('OR616486|DENV3|CLADE_III|North_America|Dominican_Republic|2023-08-09':4.28E-4,('OR616522|DENV3|CLADE_III|North_America|Dominican_Republic|2023-08-28':4.29E-4,'OR616521|DENV3|CLADE_III|North_America|Dominican_Republic|2023-08-27':6.4E-4)[&label=74.3]:2.13E-4)[&label=0]:3.0E-6)[&label=97.2]:4.27E-4,('OR616519|DENV3|CLADE_III|North_America|Dominican_Republic|2023-08-24':1.07E-4,'OR616520|DENV3|CLADE_III|North_America|Dominican_Republic|2023-08-27':2.0E-6)[&label=100]:0.001175)[&label=0]:2.0E-6,(('OR616492|DENV3|CLADE_III|North_America|Dominican_Republic|2023-08-15':5.35E-4,(('OR616493|DENV3|CLADE_III|North_America|Dominican_Republic|2023-08-16':1.07E-4,'OR616518|DENV3|CLADE_III|North_America|Dominican_Republic|2023-08-28':5.33E-4)[&label=77.1]:1.07E-4,'OR616500|DENV3|CLADE_III|North_America|Dominican_Republic|2023-08-20':1.07E-4)[&label=87.4]:2.13E-4)[&label=80.4]:2.13E-4,'OR616501|DENV3|CLADE_III|North_America|Dominican_Republic|2023-08-19':0.001068)[&label=0]:2.0E-6)[&label=0]:2.0E-6,('OR616530|DENV3|CLADE_III|North_America|Dominican_Republic|2023-07-02':1.13E-4,('OR616531|DENV3|CLADE_III|North_America|Dominican_Republic|2023-07-17':2.21E-4,'OR616534|DENV3|CLADE_III|North_America|Dominican_Republic|2023-07-16':5.26E-4)[&label=21.2]:1.06E-4)[&label=96.6]:5.21E-4)[&label=72.7]:1.04E-4,'OR616535|DENV3|CLADE_III|North_America|Dominican_Republic|2023-07-17':3.21E-4)[&label=42.5]:1.06E-4)[&label=0]:3.0E-6,('OR616502|DENV3|CLADE_III|North_America|Dominican_Republic|2023-08-21':1.07E-4,'OR616503|DENV3|CLADE_III|North_America|Dominican_Republic|2023-05-21':1.07E-4)[&label=99.9]:0.001177)[&label=79.8]:1.06E-4,(((((('OR616488|DENV3|CLADE_III|North_America|Dominican_Republic|2023-08-14':4.25E-4,'OR616487|DENV3|CLADE_III|North_America|Dominican_Republic|2023-08-14':3.0E-6)[&label=34.4]:2.13E-4,'OR616496|DENV3|CLADE_III|North_America|Dominican_Republic|2023-08-21':4.27E-4)[&label=99.1]:6.42E-4,'OR616525|DENV3|CLADE_III|North_America|Dominican_Republic|2023-08-30':4.27E-4)[&label=0]:2.0E-6,('OR616506|DENV3|CLADE_III|North_America|Dominican_Republic|2023-08-21':6.42E-4,(('OR616516|DENV3|CLADE_III|North_America|Dominican_Republic|2023-08-29':3.24E-4,'OR616504|DENV3|CLADE_III|North_America|Dominican_Republic|2023-08-17':0.001068)[&label=76.6]:2.14E-4,'OR616524|DENV3|CLADE_III|North_America|Dominican_Republic|2023-08-22':8.52E-4)[&label=76.1]:1.09E-4)[&label=76.7]:1.07E-4)[&label=99.9]:9.61E-4,(('OR616512|DENV3|CLADE_III|North_America|Dominican_Republic|2023-08-27':6.43E-4,'OR616505|DENV3|CLADE_III|North_America|Dominican_Republic|2023-08-24':5.36E-4)[&label=74.2]:1.07E-4,((('OR616489|DENV3|CLADE_III|North_America|Dominican_Republic|2023-08-15':1.93E-4,'OR616490|DENV3|CLADE_III|North_America|Dominican_Republic|2023-08-17':3.42E-4)[&label=7.5]:1.07E-4,'OR616497|DENV3|CLADE_III|North_America|Dominican_Republic|2023-08-22':8.15E-4)[&label=76.6]:1.46E-4,('OR616509|DENV3|CLADE_III|North_America|Dominican_Republic|2023-08-25':5.34E-4,'OR616523|DENV3|CLADE_III|North_America|Dominican_Republic|2023-08-28':1.07E-4)[&label=38]:1.07E-4)[&label=0]:3.0E-6)[&label=97.2]:4.27E-4)[&label=0]:3.0E-6,(('OR616507|DENV3|CLADE_III|North_America|Dominican_Republic|2023-08-25':3.2E-4,('OR616537|DENV3|CLADE_III|North_America|Dominican_Republic|2023-07-27':1.06E-4,'OR616529|DENV3|CLADE_III|North_America|Dominican_Republic|2023-08-29':3.2E-4)[&label=95.7]:4.28E-4)[&label=0]:3.0E-6,('OR616508|DENV3|CLADE_III|North_America|Dominican_Republic|2023-08-25':6.41E-4,'OR616536|DENV3|CLADE_III|North_America|Dominican_Republic|2023-07-21':6.42E-4)[&label=77]:1.06E-4)[&label=0]:1.0E-6)[&label=0]:2.0E-6)[&label=76.8]:1.06E-4,('OR616532|DENV3|CLADE_III|North_America|Dominican_Republic|2023-07-19':1.07E-4,'OR616533|DENV3|CLADE_III|North_America|Dominican_Republic|2023-07-14':2.13E-4)[&label=93]:3.21E-4)[&label=99.8]:8.45E-4,('PP692467|DENV3|CLADE_III|North_America|USA|2023-12-19':8.3E-4,('PQ340821|DENV3|CLADE_III|North_America|USA|2024-06-19':0.001453,('OR771156|DENV3|CLADE_III|North_America|USA|2023-09-01':1.0E-6,'PP692450|DENV3|CLADE_III|North_America|USA|2023-11-29':5.19E-4)[&label=0]:3.0E-6)[&label=75.3]:1.02E-4)[&label=96.7]:4.16E-4)[&label=0]:2.0E-6,(('PQ340817|DENV3|CLADE_III|North_America|USA|2024-06-22':5.19E-4,'PQ155040|DENV3|CLADE_III|North_America|USA|2024-04-13':3.1E-4)[&label=99.7]:0.001143,((((('OR771184|DENV3|CLADE_III|North_America|USA|2023-09-11':1.03E-4,'PQ207072|DENV3|CLADE_III|North_America|USA|2024-06-24':3.11E-4)[&label=0]:1.0E-6,'PQ340837|DENV3|CLADE_III|North_America|USA|2024-08-05':9.43E-4)[&label=77.1]:1.03E-4,'PP692453|DENV3|CLADE_III|North_America|USA|2023-11-16':5.18E-4)[&label=94.9]:3.11E-4,'PQ155054|DENV3|CLADE_III|North_America|USA|2024-06-06':0.001245)[&label=0]:2.0E-6,'PP692459|DENV3|CLADE_III|North_America|USA|2023-12-02':8.29E-4)[&label=94]:3.11E-4)[&label=0]:3.0E-6)[&label=0]:3.0E-6,'PP709304|DENV3|CLADE_III|North_America|USA|2023-08-30':8.29E-4)[&label=98.3]:5.18E-4,(('OR654267|DENV3|CLADE_III|North_America|USA|2023-01-31':0.00116,'PQ155024|DENV3|CLADE_III|North_America|USA|2024-02-27':0.002495)[&label=85.4]:2.15E-4,(('PQ129528|DENV3|CLADE_III|North_America|USA|2024-06-01':5.2E-4,'PQ248581|DENV3|CLADE_III|North_America|USA|2024-08-02':9.32E-4)[&label=84]:2.17E-4,'PQ457108|DENV3|CLADE_III|North_America|USA|2024-09-19':0.001251)[&label=98.3]:6.62E-4)[&label=86.1]:2.07E-4)[&label=75.8]:1.04E-4)[&label=0]:2.0E-6,((('OQ821616|DENV3|CLADE_III|North_America|USA|2022-10-04':1.0E-6,(('OQ821620|DENV3|CLADE_III|North_America|USA|2022-11-21':1.0E-6,('OQ821618|DENV3|CLADE_III|North_America|USA|2022-10-15':1.0E-6,('OQ821619|DENV3|CLADE_III|North_America|USA|2022-11-17':1.0E-6,'OQ919689|DENV3|CLADE_III|North_America|USA|2022-09-22':1.47E-4)[&label=0]:2.0E-6)[&label=0]:2.0E-6)[&label=0]:3.0E-6,'OQ821621|DENV3|CLADE_III|North_America|USA|2022-11-28':2.24E-4)[&label=0]:1.0E-6)[&label=97]:6.42E-4,('OQ821572|DENV3|CLADE_III|North_America|Cuba|2022-11-03':7.19E-4,'PQ340818|DENV3|CLADE_III|North_America|USA|2024-07-02':0.001498)[&label=86.4]:2.69E-4)[&label=74.4]:1.03E-4,(('PP709312|DENV3|CLADE_III|North_America|USA|2022-11-25':6.23E-4,'OR150754|DENV3|CLADE_III|North_America|USA|2023-01-08':9.34E-4)[&label=90.2]:3.11E-4,'PP709299|DENV3|CLADE_III|North_America|USA|2023-08-08':0.00135)[&label=77.3]:1.03E-4)[&label=88.9]:2.07E-4)[&label=78.8]:1.04E-4,((('OQ821584|DENV3|CLADE_III|North_America|Cuba|2022-11-30':6.17E-4,('OQ821539|DENV3|CLADE_III|North_America|Cuba|2022-09-07':4.15E-4,((((('OR616517|DENV3|CLADE_III|North_America|Dominican_Republic|2023-08-25':5.34E-4,'OR616495|DENV3|CLADE_III|North_America|Dominican_Republic|2023-08-29':5.34E-4)[&label=0]:1.0E-6,((((('OR616526|DENV3|CLADE_III|North_America|Dominican_Republic|2023-08-30':9.64E-4,'OR616528|DENV3|CLADE_III|North_America|Dominican_Republic|2023-08-12':5.36E-4)[&label=75]:1.08E-4,'OR616513|DENV3|CLADE_III|North_America|Dominican_Republic|2023-08-22':6.42E-4)[&label=41.5]:1.07E-4,'OR616514|DENV3|CLADE_III|North_America|Dominican_Republic|2023-08-27':9.63E-4)[&label=75]:1.09E-4,'OR616515|DENV3|CLADE_III|North_America|Dominican_Republic|2023-08-26':7.49E-4)[&label=0]:1.0E-6,'OR616494|DENV3|CLADE_III|North_America|Dominican_Republic|2023-08-24':7.49E-4)[&label=0]:1.0E-6)[&label=0]:1.0E-6,('OR616527|DENV3|CLADE_III|North_America|Dominican_Republic|2023-08-30':2.13E-4,'OR616538|DENV3|CLADE_III|North_America|Dominican_Republic|2023-08-03':7.48E-4)[&label=0]:1.0E-6)[&label=0]:3.0E-6,'OR616511|DENV3|CLADE_III|North_America|Dominican_Republic|2023-08-26':4.28E-4)[&label=99.8]:9.64E-4,('OR771198|DENV3|CLADE_III|North_America|USA|2023-10-02':6.24E-4,('PQ155004|DENV3|CLADE_III|North_America|USA|2023-12-27':0.001352,'PQ154992|DENV3|CLADE_III|North_America|USA|2023-09-18':4.17E-4)[&label=74.7]:1.01E-4)[&label=72.4]:1.02E-4)[&label=97.4]:5.2E-4)[&label=83.3]:2.06E-4)[&label=0]:1.0E-6,(('PP708029|DENV3|CLADE_III|North_America|USA|2024-01-02':2.1E-4,'PQ155029|DENV3|CLADE_III|North_America|USA|2024-03-13':8.32E-4)[&label=99.8]:0.001043,'OR771174|DENV3|CLADE_III|North_America|USA|2023-09-15':0.001353)[&label=86.7]:2.05E-4)[&label=0]:2.0E-6,(((((('OQ821520|DENV3|CLADE_III|North_America|Cuba|2022-08-18':6.23E-4,'OQ821519|DENV3|CLADE_III|North_America|Cuba|2022-08-18':3.0E-6)[&label=0]:2.0E-6,'OQ821529|DENV3|CLADE_III|North_America|Cuba|2022-08-24':1.07E-4)[&label=0]:3.0E-6,'OQ821613|DENV3|CLADE_III|North_America|USA|2022-08-08':3.39E-4)[&label=82.2]:3.07E-4,'PP692464|DENV3|CLADE_III|North_America|USA|2023-12-07':0.001662)[&label=0]:2.0E-6,('PQ527039|DENV3|CLADE_III|North_America|USA|2024-07-31':2.07E-4,'PQ207078|DENV3|CLADE_III|North_America|USA|2024-06-29':1.0E-6)[&label=99.9]:0.001141)[&label=90.8]:2.07E-4,(('OR771115|DENV3|CLADE_III|North_America|USA|2023-03-06':4.15E-4,'OR150752|DENV3|CLADE_III|North_America|USA|2023-01-11':4.17E-4)[&label=0]:1.0E-6,((('OR771160|DENV3|CLADE_III|North_America|USA|2023-08-06':4.16E-4,'PQ340832|DENV3|CLADE_III|North_America|USA|2024-07-18':7.26E-4)[&label=98.1]:6.23E-4,'OQ821547|DENV3|CLADE_III|North_America|Cuba|2022-09-17':3.18E-4)[&label=75.7]:1.03E-4,(((('PQ340840|DENV3|CLADE_III|North_America|USA|2024-08-05':0.00135,'PQ155009|DENV3|CLADE_III|North_America|USA|2024-03-13':6.22E-4)[&label=72.4]:1.03E-4,('PQ527043|DENV3|CLADE_III|North_America|USA|2024-08-04':0.001037,'PQ340820|DENV3|CLADE_III|North_America|USA|2024-07-17':0.001557)[&label=0]:3.0E-6)[&label=87]:2.06E-4,'OR977068|DENV3|CLADE_III|North_America|USA|2023-07-14':3.11E-4)[&label=100]:0.00135,'OQ821541|DENV3|CLADE_III|North_America|Cuba|2022-09-12':1.25E-4)[&label=0]:2.0E-6)[&label=0]:3.0E-6)[&label=78.8]:1.03E-4)[&label=91]:2.07E-4)[&label=98.4]:5.18E-4)[&label=79.7]:1.03E-4)[&label=90.7]:2.07E-4,((('OQ821512|DENV3|CLADE_III|North_America|Cuba|2022-08-10':5.44E-4,'OQ821526|DENV3|CLADE_III|North_America|Cuba|2022-08-23':3.0E-6)[&label=96.8]:5.36E-4,('OQ821597|DENV3|CLADE_III|North_America|Cuba|2022-12-21':7.61E-4,'OR771130|DENV3|CLADE_III|North_America|USA|2023-07-03':6.67E-4)[&label=77.6]:2.66E-4)[&label=0]:3.0E-6,('OR771121|DENV3|CLADE_III|North_America|USA|2023-03-29':0.00104,'OR771114|DENV3|CLADE_III|North_America|USA|2023-02-21':0.001249)[&label=59.5]:2.05E-4)[&label=0]:3.0E-6)[&label=0]:2.0E-6,((((((((('OQ821533|DENV3|CLADE_III|North_America|Cuba|2022-08-31':1.04E-4,'OQ821534|DENV3|CLADE_III|North_America|Cuba|2022-08-31':1.13E-4)[&label=89.2]:2.08E-4,'OR150755|DENV3|CLADE_III|North_America|USA|2023-01-08':8.29E-4)[&label=0]:2.0E-6,(((('PQ340846|DENV3|CLADE_III|North_America|USA|2024-08-15':0.001039,'PQ527044|DENV3|CLADE_III|North_America|USA|2024-08-08':0.00156)[&label=94.7]:4.14E-4,'OQ706228|DENV3|CLADE_III|South_America|Brazil|2023-01-03':2.08E-4)[&label=75.8]:1.02E-4,'PQ155027|DENV3|CLADE_III|North_America|USA|2024-03-10':8.31E-4)[&label=98.1]:6.23E-4,(('OR977063|DENV3|CLADE_III|North_America|USA|2023-05-09':1.04E-4,'PQ207069|DENV3|CLADE_III|North_America|USA|2024-06-05':0.001245)[&label=76.2]:1.04E-4,('PP709317|DENV3|CLADE_III|North_America|USA|2023-11-09':3.11E-4,'OR821965|DENV3|CLADE_III|North_America|USA|2023-10-15':6.21E-4)[&label=76.3]:1.04E-4)[&label=99]:6.21E-4)[&label=0]:2.0E-6)[&label=0]:3.0E-6,(((((((((('OR771195|DENV3|CLADE_III|North_America|USA|2023-09-26':1.03E-4,'OR771177|DENV3|CLADE_III|North_America|USA|2023-09-06':4.28E-4)[&label=0]:1.0E-6,'OR771158|DENV3|CLADE_III|North_America|USA|2023-08-22':1.03E-4)[&label=0]:1.0E-6,(((('OR771171|DENV3|CLADE_III|North_America|USA|2023-09-04':3.11E-4,'OR821958|DENV3|CLADE_III|North_America|USA|2023-10-10':1.03E-4)[&label=0]:3.0E-6,('OR821941|DENV3|CLADE_III|North_America|USA|2023-09-26':2.15E-4,('OR821964|DENV3|CLADE_III|North_America|USA|2023-10-14':3.11E-4,'OR821940|DENV3|CLADE_III|North_America|USA|2023-09-19':1.03E-4)[&label=87.3]:2.08E-4)[&label=0]:2.0E-6)[&label=0]:1.0E-6,(((('OR771167|DENV3|CLADE_III|North_America|USA|2023-08-31':1.03E-4,('OR771199|DENV3|CLADE_III|North_America|USA|2023-10-03':1.0E-6,'OR771190|DENV3|CLADE_III|North_America|USA|2023-09-29':2.08E-4)[&label=88.2]:1.03E-4)[&label=0]:3.0E-6,'OR771191|DENV3|CLADE_III|North_America|USA|2023-09-30':6.21E-4)[&label=85.2]:1.03E-4,'OR771182|DENV3|CLADE_III|North_America|USA|2023-09-20':1.03E-4)[&label=0]:2.0E-6,((('OR977077|DENV3|CLADE_III|North_America|USA|2023-10-22':1.0E-6,('OR977072|DENV3|CLADE_III|North_America|USA|2023-10-13':1.04E-4,'OR977086|DENV3|CLADE_III|North_America|USA|2023-11-01':1.03E-4)[&label=0]:3.0E-6)[&label=0]:1.0E-6,'OR821949|DENV3|CLADE_III|North_America|USA|2023-10-06':1.0E-6)[&label=81]:1.03E-4,'OR821952|DENV3|CLADE_III|North_America|USA|2023-10-05':2.08E-4)[&label=79.4]:1.03E-4)[&label=0]:3.0E-6)[&label=0]:1.0E-6,'OR821942|DENV3|CLADE_III|North_America|USA|2023-09-27':1.0E-6)[&label=0]:1.0E-6)[&label=0]:1.0E-6,'OR821948|DENV3|CLADE_III|North_America|USA|2023-09-30':1.0E-6)[&label=0]:1.0E-6,((('OR771180|DENV3|CLADE_III|North_America|USA|2023-09-11':2.0E-6,'OR821951|DENV3|CLADE_III|North_America|USA|2023-10-07':2.08E-4)[&label=85.1]:1.03E-4,('OR821955|DENV3|CLADE_III|North_America|USA|2023-10-09':2.0E-6,'OR977076|DENV3|CLADE_III|North_America|USA|2023-10-17':1.03E-4)[&label=88.4]:1.03E-4)[&label=0]:2.0E-6,('OR821945|DENV3|CLADE_III|North_America|USA|2023-09-28':1.04E-4,'PP708038|DENV3|CLADE_III|North_America|USA|2024-01-20':1.03E-4)[&label=80.3]:1.03E-4)[&label=0]:3.0E-6)[&label=0]:1.0E-6,('OR821950|DENV3|CLADE_III|North_America|USA|2023-10-02':2.09E-4,'OR977099|DENV3|CLADE_III|North_America|USA|2023-11-19':3.11E-4)[&label=0]:3.0E-6)[&label=89.4]:2.08E-4,'OR977089|DENV3|CLADE_III|North_America|USA|2023-11-09':6.21E-4)[&label=73.5]:1.03E-4,'PQ527047|DENV3|CLADE_III|North_America|USA|2024-08-09':0.001454)[&label=98.3]:6.24E-4,(('PP692460|DENV3|CLADE_III|North_America|USA|2023-12-02':3.11E-4,'OR821960|DENV3|CLADE_III|North_America|USA|2023-10-11':2.08E-4)[&label=0]:2.0E-6,'PQ340823|DENV3|CLADE_III|North_America|USA|2024-06-29':6.21E-4)[&label=95.1]:3.11E-4)[&label=74]:1.03E-4,((('PQ155031|DENV3|CLADE_III|North_America|USA|2024-03-15':5.19E-4,'OR977084|DENV3|CLADE_III|North_America|USA|2023-10-27':5.19E-4)[&label=96.2]:5.19E-4,'OR977090|DENV3|CLADE_III|North_America|USA|2023-11-01':8.31E-4)[&label=99.2]:8.31E-4,'OR771124|DENV3|CLADE_III|North_America|USA|2023-07-09':7.25E-4)[&label=0]:3.0E-6)[&label=83.4]:1.03E-4)[&label=0]:3.0E-6,('OQ821554|DENV3|CLADE_III|North_America|Cuba|2022-09-25':4.18E-4,('PQ155037|DENV3|CLADE_III|North_America|USA|2024-04-07':6.22E-4,'PQ155026|DENV3|CLADE_III|North_America|USA|2024-03-06':6.23E-4)[&label=99.8]:0.001146)[&label=75.3]:1.03E-4)[&label=76.6]:1.03E-4,(('PQ155038|DENV3|CLADE_III|North_America|USA|2024-04-06':0.00125,'PP692461|DENV3|CLADE_III|North_America|USA|2023-12-12':0.001251)[&label=93.7]:4.11E-4,(('OQ445900|DENV3|CLADE_III|North_America|USA|2022-09-13':4.44E-4,'OQ836207|DENV3|CLADE_III|North_America|USA|2022-09-02':1.0E-6)[&label=0]:2.0E-6,'OQ836206|DENV3|CLADE_III|North_America|USA|2022-08-20':1.0E-6)[&label=89.6]:2.54E-4)[&label=75.7]:1.04E-4)[&label=89.4]:2.07E-4,('PP692471|DENV3|CLADE_III|North_America|USA|2023-12-30':5.18E-4,'PQ340819|DENV3|CLADE_III|North_America|USA|2024-07-09':0.001353)[&label=99.7]:0.001249)[&label=0]:3.0E-6,(((('PQ527041|DENV3|CLADE_III|North_America|USA|2024-04-26':0.001557,'PP709326|DENV3|CLADE_III|North_America|USA|2023-12-02':9.32E-4)[&label=0]:2.0E-6,('OR771111|DENV3|CLADE_III|North_America|USA|2023-01-25':4.15E-4,'OR150744|DENV3|CLADE_III|North_America|USA|2022-12-19':4.15E-4)[&label=94.5]:3.11E-4)[&label=96.9]:4.15E-4,('OQ706226|DENV3|CLADE_III|South_America|Brazil|2023-03-04':2.08E-4,'OQ706227|DENV3|CLADE_III|South_America|Brazil|2023-01-22':3.12E-4)[&label=89.2]:2.08E-4)[&label=0]:3.0E-6,(('OR150747|DENV3|CLADE_III|North_America|USA|2022-12-23':3.67E-4,'OQ821623|DENV3|CLADE_III|North_America|USA|2022-12-23':2.0E-6)[&label=99.7]:9.81E-4,(('OR771155|DENV3|CLADE_III|North_America|USA|2023-08-20':4.15E-4,'OR771163|DENV3|CLADE_III|North_America|USA|2023-08-29':4.15E-4)[&label=97.1]:5.19E-4,'OR771157|DENV3|CLADE_III|North_America|USA|2023-08-22':7.26E-4)[&label=72.7]:1.03E-4)[&label=76.4]:1.03E-4)[&label=85]:1.03E-4)[&label=81.4]:1.03E-4,('OQ821599|DENV3|CLADE_III|North_America|Cuba|2022-12-22':1.0E-6,'OR150745|DENV3|CLADE_III|North_America|USA|2022-12-22':2.08E-4)[&label=99.9]:9.34E-4)[&label=0]:2.0E-6)[&label=0]:1.0E-6,('OQ821531|DENV3|CLADE_III|North_America|Cuba|2022-08-28':1.04E-4,(('OQ821552|DENV3|CLADE_III|North_America|Cuba|2022-09-23':2.61E-4,'OQ821561|DENV3|CLADE_III|North_America|Cuba|2022-09-30':5.89E-4)[&label=89.7]:2.62E-4,(((((('PQ355601|DENV3|CLADE_III|North_America|USA|2024-08-03':0.001456,'PQ340839|DENV3|CLADE_III|North_America|USA|2024-07-23':6.23E-4)[&label=0]:1.0E-6,'PQ527046|DENV3|CLADE_III|North_America|USA|2024-08-14':0.001349)[&label=98.4]:5.18E-4,('PQ248574|DENV3|CLADE_III|North_America|USA|2024-07-27':0.001312,'PQ527050|DENV3|CLADE_III|North_America|USA|2024-08-17':0.001457)[&label=96.4]:5.17E-4)[&label=0]:2.0E-6,(('PQ248576|DENV3|CLADE_III|North_America|USA|2024-08-03':0.001224,'PQ340833|DENV3|CLADE_III|North_America|USA|2024-07-17':0.001144)[&label=77.6]:2.05E-4,('PQ527049|DENV3|CLADE_III|North_America|USA|2024-08-07':0.001661,'PQ129530|DENV3|CLADE_III|North_America|USA|2024-06-25':0.001367)[&label=0]:2.0E-6)[&label=0]:3.0E-6)[&label=0]:2.0E-6,'OR977078|DENV3|CLADE_III|North_America|USA|2023-10-20':2.07E-4)[&label=87]:2.07E-4,'PP709294|DENV3|CLADE_III|North_America|USA|2023-07-29':0.001247)[&label=88.5]:2.07E-4)[&label=78.2]:1.03E-4)[&label=0]:3.0E-6)[&label=0]:2.0E-6,('OQ821530|DENV3|CLADE_III|North_America|Cuba|2022-08-24':3.18E-4,('PQ207076|DENV3|CLADE_III|North_America|USA|2024-06-26':0.001876,('PQ355602|DENV3|CLADE_III|North_America|USA|2024-07-25':8.35E-4,'PQ129531|DENV3|CLADE_III|North_America|USA|2024-07-03':7.3E-4)[&label=98.8]:9.42E-4)[&label=94.5]:5.17E-4)[&label=0]:3.0E-6)[&label=77.5]:1.04E-4,((((((((((('OQ821504|DENV3|CLADE_III|North_America|Cuba|2022-07-06':1.0E-6,('OQ821523|DENV3|CLADE_III|North_America|Cuba|2022-08-18':6.65E-4,('OQ821549|DENV3|CLADE_III|North_America|Cuba|2022-09-22':1.43E-4,'OQ821617|DENV3|CLADE_III|North_America|USA|2022-10-10':3.85E-4)[&label=0]:1.0E-6)[&label=0]:1.0E-6)[&label=0]:1.0E-6,('OR771134|DENV3|CLADE_III|North_America|USA|2023-07-18':0.001105,'OQ821598|DENV3|CLADE_III|North_America|Cuba|2022-12-22':9.06E-4)[&label=73.5]:1.21E-4)[&label=88.1]:1.22E-4,'OQ821507|DENV3|CLADE_III|North_America|Cuba|2022-07-28':1.11E-4)[&label=0]:3.0E-6,('PQ207074|DENV3|CLADE_III|North_America|USA|2024-06-23':0.00198,('OQ857505|DENV3|CLADE_III|North_America|USA|2022-09-01':2.2E-4,('OQ857506|DENV3|CLADE_III|North_America|USA|2022-10-05':3.85E-4,'OQ857507|DENV3|CLADE_III|North_America|USA|2022-11-07':1.35E-4)[&label=92.9]:4.59E-4)[&label=89.2]:2.42E-4)[&label=0]:2.0E-6)[&label=0]:2.0E-6,'OQ821545|DENV3|CLADE_III|North_America|Cuba|2022-09-15':3.11E-4)[&label=84.3]:1.03E-4,'OQ821575|DENV3|CLADE_III|North_America|Cuba|2022-11-10':2.09E-4)[&label=0]:2.0E-6,(('OQ821586|DENV3|CLADE_III|North_America|Cuba|2022-12-04':2.87E-4,('PP692470|DENV3|CLADE_III|North_America|USA|2023-12-20':0.001245,('PP709320|DENV3|CLADE_III|North_America|USA|2023-11-27':5.2E-4,'PP692468|DENV3|CLADE_III|North_America|USA|2023-12-16':4.14E-4)[&label=100]:0.001144)[&label=0]:2.0E-6)[&label=91.6]:3.1E-4,((((((('PQ340843|DENV3|CLADE_III|North_America|USA|2024-08-13':0.001037,'PQ340829|DENV3|CLADE_III|North_America|USA|2024-07-22':0.001037)[&label=0]:2.0E-6,'PQ155043|DENV3|CLADE_III|North_America|USA|2024-05-06':6.21E-4)[&label=98]:5.19E-4,'PQ340835|DENV3|CLADE_III|North_America|USA|2024-07-23':4.15E-4)[&label=0]:2.0E-6,'PQ340825|DENV3|CLADE_III|North_America|USA|2024-07-06':6.21E-4)[&label=75.2]:1.02E-4,'PQ527052|DENV3|CLADE_III|North_America|USA|2024-08-19':9.35E-4)[&label=95.8]:4.19E-4,'PQ527042|DENV3|CLADE_III|North_America|USA|2024-07-24':0.001667)[&label=74.1]:1.01E-4,('OQ821505|DENV3|CLADE_III|North_America|Cuba|2022-07-17':5.66E-4,'OQ821563|DENV3|CLADE_III|North_America|Cuba|2022-10-05':3.31E-4)[&label=0]:2.0E-6)[&label=95.5]:3.11E-4)[&label=0]:2.0E-6)[&label=0]:3.0E-6,((((('OQ821527|DENV3|CLADE_III|North_America|Cuba|2022-08-23':1.26E-4,(('OQ821622|DENV3|CLADE_III|North_America|USA|2022-12-11':1.0E-6,'OQ919691|DENV3|CLADE_III|North_America|USA|2022-11-08':3.0E-6)[&label=97.3]:4.79E-4,'OQ821568|DENV3|CLADE_III|North_America|Cuba|2022-10-20':4.18E-4)[&label=0]:3.0E-6)[&label=0]:3.0E-6,('OR162314|DENV3|CLADE_III|North_America|USA|2022-12-04':1.0E-6,'OQ821587|DENV3|CLADE_III|North_America|Cuba|2022-12-04':1.0E-6)[&label=98.1]:5.17E-4)[&label=0]:3.0E-6,'PQ527053|DENV3|CLADE_III|North_America|USA|2024-08-20':0.00208)[&label=89.3]:2.07E-4,('OR162319|DENV3|CLADE_III|North_America|USA|2022-12-18':2.0E-6,'OQ821594|DENV3|CLADE_III|North_America|Cuba|2022-12-18':2.0E-6)[&label=98.3]:5.23E-4)[&label=0]:3.0E-6,(('OR771112|DENV3|CLADE_III|North_America|USA|2023-02-04':7.25E-4,(('OQ821580|DENV3|CLADE_III|North_America|Cuba|2022-11-25':1.14E-4,'PP709313|DENV3|CLADE_III|North_America|USA|2022-11-25':1.0E-6)[&label=98.1]:5.18E-4,'OR162317|DENV3|CLADE_III|North_America|USA|2022-12-04':7.39E-4)[&label=0]:3.0E-6)[&label=0]:1.0E-6,(('OR771172|DENV3|CLADE_III|North_America|USA|2023-09-06':0.001766,'OQ821525|DENV3|CLADE_III|North_America|Cuba|2022-08-21':5.08E-4)[&label=0]:3.0E-6,('OQ821510|DENV3|CLADE_III|North_America|Cuba|2022-08-06':1.0E-6,'OQ821521|DENV3|CLADE_III|North_America|Cuba|2022-08-18':3.2E-4)[&label=0]:1.0E-6)[&label=0]:1.0E-6)[&label=0]:1.0E-6)[&label=0]:1.0E-6)[&label=0]:2.0E-6,((('OQ821600|DENV3|CLADE_III|North_America|Cuba|2023-01-01':2.0E-6,'OR150748|DENV3|CLADE_III|North_America|USA|2023-01-01':2.07E-4)[&label=96.5]:4.14E-4,'OQ821579|DENV3|CLADE_III|North_America|Cuba|2022-11-20':3.0E-6)[&label=0]:3.0E-6,'PP709311|DENV3|CLADE_III|North_America|USA|2022-11-20':3.0E-6)[&label=97]:4.15E-4)[&label=82.1]:1.03E-4,(('OR654268|DENV3|CLADE_III|North_America|USA|2023-02-15':7.25E-4,(('OR771118|DENV3|CLADE_III|North_America|USA|2023-03-12':7.31E-4,'OQ747070|DENV3|CLADE_III|North_America|Cuba|2022-07-18':6.5E-4)[&label=85.6]:2.06E-4,'OR771140|DENV3|CLADE_III|North_America|USA|2023-07-28':0.001245)[&label=0]:1.0E-6)[&label=77.4]:1.04E-4,'OQ821543|DENV3|CLADE_III|North_America|Cuba|2022-09-13':5.19E-4)[&label=79.8]:1.03E-4)[&label=0]:3.0E-6,('OR162318|DENV3|CLADE_III|North_America|USA|2022-12-10':1.05E-4,'OR162313|DENV3|CLADE_III|North_America|USA|2022-11-27':4.31E-4)[&label=90]:2.1E-4)[&label=95.4]:4.14E-4)[&label=77.6]:1.03E-4,((('OQ821559|DENV3|CLADE_III|North_America|Cuba|2022-09-29':1.05E-4,'OQ821590|DENV3|CLADE_III|North_America|Cuba|2022-12-08':1.04E-4)[&label=0]:3.0E-6,('OR771137|DENV3|CLADE_III|North_America|USA|2023-07-26':0.001144,'OR771138|DENV3|CLADE_III|North_America|USA|2023-07-28':6.24E-4)[&label=75.1]:1.02E-4)[&label=91.7]:2.08E-4,((('OQ821585|DENV3|CLADE_III|North_America|Cuba|2022-12-02':2.0E-6,'OR162316|DENV3|CLADE_III|North_America|USA|2022-12-02':2.0E-6)[&label=95.3]:3.11E-4,(((('OR821929|DENV3|CLADE_III|North_America|USA|2023-09-21':7.36E-4,'OR162311|DENV3|CLADE_III|North_America|USA|2022-11-27':1.03E-4)[&label=0]:2.0E-6,'PQ155046|DENV3|CLADE_III|North_America|USA|2024-05-08':0.002079)[&label=84]:1.03E-4,'OR977073|DENV3|CLADE_III|North_America|USA|2023-10-11':0.001141)[&label=0]:2.0E-6,((((('PP709316|DENV3|CLADE_III|North_America|USA|2023-10-30':2.08E-4,'PP709318|DENV3|CLADE_III|North_America|USA|2023-11-12':3.11E-4)[&label=74.5]:1.04E-4,'PQ154991|DENV3|CLADE_III|North_America|USA|2023-09-19':4.15E-4)[&label=99.6]:8.3E-4,'OQ821589|DENV3|CLADE_III|North_America|Cuba|2022-12-06':5.24E-4)[&label=73.2]:1.03E-4,'OQ821592|DENV3|CLADE_III|North_America|Cuba|2022-12-16':5.05E-4)[&label=80]:1.03E-4,'OQ821591|DENV3|CLADE_III|North_America|Cuba|2022-12-15':3.23E-4)[&label=0]:2.0E-6)[&label=0]:2.0E-6)[&label=91.7]:2.08E-4,((('OR821932|DENV3|CLADE_III|North_America|USA|2023-07-11':3.0E-6,('PP709308|DENV3|CLADE_III|North_America|USA|2023-11-16':4.15E-4,('PQ155017|DENV3|CLADE_III|North_America|USA|2024-04-20':1.03E-4,'PQ155018|DENV3|CLADE_III|North_America|USA|2024-04-20':2.08E-4)[&label=99.1]:8.54E-4)[&label=0]:2.0E-6)[&label=99.8]:9.6E-4,('OR977074|DENV3|CLADE_III|North_America|USA|2023-10-18':6.24E-4,('PQ129525|DENV3|CLADE_III|North_America|USA|2024-04-26':2.08E-4,'PQ241324|DENV3|CLADE_III|North_America|USA|2024-07-23':4.15E-4)[&label=74.7]:1.04E-4)[&label=93.7]:3.11E-4)[&label=0]:3.0E-6,('PP709303|DENV3|CLADE_III|North_America|USA|2023-08-28':2.06E-4,'OR977070|DENV3|CLADE_III|North_America|USA|2023-07-22':6.32E-4)[&label=99]:7.26E-4)[&label=84.3]:1.06E-4)[&label=0]:2.0E-6)[&label=0]:3.0E-6)[&label=0]:2.0E-6,((('OR162315|DENV3|CLADE_III|North_America|USA|2022-12-06':1.0E-6,'OQ821588|DENV3|CLADE_III|North_America|Cuba|2022-12-06':1.0E-6)[&label=92.6]:3.11E-4,('PQ155022|DENV3|CLADE_III|North_America|USA|2024-05-16':6.22E-4,'PP709302|DENV3|CLADE_III|North_America|USA|2023-08-23':3.12E-4)[&label=99]:7.27E-4)[&label=39]:1.03E-4,('PQ155005|DENV3|CLADE_III|North_America|USA|2024-01-01':0.001869,'OQ821542|DENV3|CLADE_III|North_America|Cuba|2022-09-13':1.0E-6)[&label=0]:3.0E-6)[&label=0]:3.0E-6)[&label=0]:3.0E-6,(((('OQ821596|DENV3|CLADE_III|North_America|Cuba|2022-12-18':2.0E-6,'OR150746|DENV3|CLADE_III|North_America|USA|2022-12-18':2.37E-4)[&label=99.2]:8.32E-4,('OQ821538|DENV3|CLADE_III|North_America|Cuba|2022-09-05':1.5E-4,'OQ821517|DENV3|CLADE_III|North_America|Cuba|2022-08-16':1.25E-4)[&label=0]:2.0E-6)[&label=0]:1.0E-6,'OR771113|DENV3|CLADE_III|North_America|USA|2023-01-31':5.18E-4)[&label=0]:1.0E-6,'OR771135|DENV3|CLADE_III|North_America|USA|2023-07-22':9.33E-4)[&label=75.7]:1.03E-4)[&label=0]:3.0E-6,((('PP708028|DENV3|CLADE_III|North_America|USA|2024-01-21':0.001247,(('PQ340842|DENV3|CLADE_III|North_America|USA|2024-08-13':0.001349,(('PP709323|DENV3|CLADE_III|North_America|USA|2023-11-22':1.0E-6,'PP709321|DENV3|CLADE_III|North_America|USA|2023-11-22':1.0E-6)[&label=93]:2.08E-4,('PQ241322|DENV3|CLADE_III|North_America|USA|2024-07-02':5.19E-4,'PQ241323|DENV3|CLADE_III|North_America|USA|2024-07-07':8.3E-4)[&label=0]:2.0E-6)[&label=0]:3.0E-6)[&label=75.1]:1.02E-4,'OR977096|DENV3|CLADE_III|North_America|USA|2023-11-15':0.001039)[&label=95.6]:4.17E-4)[&label=91.5]:3.1E-4,((('PQ248580|DENV3|CLADE_III|North_America|USA|2024-08-11':8.18E-4,((('PQ527036|DENV3|CLADE_III|North_America|USA|2024-08-07':1.03E-4,'PQ527037|DENV3|CLADE_III|North_America|USA|2024-08-06':1.0E-6)[&label=100]:0.001301,'PQ457107|DENV3|CLADE_III|North_America|USA|2024-09-09':3.08E-4)[&label=97.4]:6.52E-4,'PQ129529|DENV3|CLADE_III|North_America|USA|2024-06-04':9.62E-4)[&label=74.9]:1.08E-4)[&label=98]:6.7E-4,(((('PQ248579|DENV3|CLADE_III|North_America|USA|2024-07-19':2.15E-4,'PQ355600|DENV3|CLADE_III|North_America|USA|2024-07-19':3.64E-4)[&label=92.9]:3.63E-4,('PQ248578|DENV3|CLADE_III|North_America|USA|2024-07-24':0.001768,'PQ155016|DENV3|CLADE_III|North_America|USA|2024-04-06':0.001141)[&label=0]:2.0E-6)[&label=0]:2.07E-4,'DENV3|Mexico|Pool_Aaegypti|Mex-Yuc|10/2022':0.02132)[&label=0]:1.0E-6,'PQ355598|DENV3|CLADE_III|North_America|USA|2024-07-19':9.58E-4)[&label=84.5]:3.11E-4)[&label=0]:1.0E-6,'PQ129527|DENV3|CLADE_III|North_America|USA|2024-06-07':0.001557)[&label=0]:3.0E-6)[&label=0]:3.0E-6,((((((('PQ467863|DENV3|CLADE_III|South_America|Peru|2024-04-04':5.56E-4,'PQ467857|DENV3|CLADE_III|South_America|Peru|2024-02-08':1.0E-6)[&label=0]:1.0E-6,'PQ467861|DENV3|CLADE_III|South_America|Peru|2024-03-12':1.11E-4)[&label=0]:1.0E-6,'PQ467858|DENV3|CLADE_III|South_America|Peru|2024-02-20':1.0E-6)[&label=0]:1.0E-6,('PQ467862|DENV3|CLADE_III|South_America|Peru|2024-03-13':3.0E-6,'PQ467864|DENV3|CLADE_III|South_America|Peru|2024-04-13':1.07E-4)[&label=86.4]:1.07E-4)[&label=0]:3.0E-6,'PQ467860|DENV3|CLADE_III|South_America|Peru|2024-03-08':1.07E-4)[&label=0]:2.0E-6,'PQ467859|DENV3|CLADE_III|South_America|Peru|2024-02-27':2.11E-4)[&label=100]:0.00235,'PQ467856|DENV3|CLADE_III|South_America|Peru|2024-03-08':0.001959)[&label=85.2]:2.06E-4)[&label=0]:2.0E-6)[&label=73]:1.0E-4,'PQ155025|DENV3|CLADE_III|North_America|USA|2024-03-01':0.001353)[&label=99.1]:0.001108)[&label=95.2]:6.81E-4)[&label=98.8]:9.9E-4);
end;
begin figtree;
	set appearance.backgroundColorAttribute="Default";
	set appearance.backgroundColour=#ffffff;
	set appearance.branchColorAttribute="User selection";
	set appearance.branchColorGradient=false;
	set appearance.branchLineWidth=1.0;
	set appearance.branchMinLineWidth=0.0;
	set appearance.branchWidthAttribute="Fixed";
	set appearance.foregroundColour=#000000;
	set appearance.hilightingGradient=false;
	set appearance.selectionColour=#2d3680;
	set branchLabels.colorAttribute="User selection";
	set branchLabels.displayAttribute="Branch times";
	set branchLabels.fontName="Abadi MT Condensed Extra Bold";
	set branchLabels.fontSize=8;
	set branchLabels.fontStyle=0;
	set branchLabels.isShown=false;
	set branchLabels.significantDigits=4;
	set layout.expansion=50;
	set layout.layoutType="RECTILINEAR";
	set layout.zoom=0;
	set legend.attribute="label";
	set legend.fontSize=10.0;
	set legend.isShown=false;
	set legend.significantDigits=4;
	set nodeBars.barWidth=4.0;
	set nodeBars.displayAttribute=null;
	set nodeBars.isShown=false;
	set nodeLabels.colorAttribute="User selection";
	set nodeLabels.displayAttribute="Node ages";
	set nodeLabels.fontName="Abadi MT Condensed Extra Bold";
	set nodeLabels.fontSize=8;
	set nodeLabels.fontStyle=0;
	set nodeLabels.isShown=false;
	set nodeLabels.significantDigits=4;
	set nodeShapeExternal.colourAttribute="User selection";
	set nodeShapeExternal.isShown=false;
	set nodeShapeExternal.minSize=10.0;
	set nodeShapeExternal.scaleType=Width;
	set nodeShapeExternal.shapeType=Circle;
	set nodeShapeExternal.size=4.0;
	set nodeShapeExternal.sizeAttribute="Fixed";
	set nodeShapeInternal.colourAttribute="User selection";
	set nodeShapeInternal.isShown=false;
	set nodeShapeInternal.minSize=10.0;
	set nodeShapeInternal.scaleType=Width;
	set nodeShapeInternal.shapeType=Circle;
	set nodeShapeInternal.size=4.0;
	set nodeShapeInternal.sizeAttribute="Fixed";
	set polarLayout.alignTipLabels=false;
	set polarLayout.angularRange=0;
	set polarLayout.rootAngle=0;
	set polarLayout.rootLength=100;
	set polarLayout.showRoot=true;
	set radialLayout.spread=0.0;
	set rectilinearLayout.alignTipLabels=false;
	set rectilinearLayout.curvature=0;
	set rectilinearLayout.rootLength=100;
	set scale.offsetAge=0.0;
	set scale.rootAge=1.0;
	set scale.scaleFactor=1.0;
	set scale.scaleRoot=false;
	set scaleAxis.automaticScale=true;
	set scaleAxis.fontSize=8.0;
	set scaleAxis.isShown=false;
	set scaleAxis.lineWidth=1.0;
	set scaleAxis.majorTicks=1.0;
	set scaleAxis.minorTicks=0.5;
	set scaleAxis.origin=0.0;
	set scaleAxis.reverseAxis=false;
	set scaleAxis.showGrid=true;
	set scaleBar.automaticScale=true;
	set scaleBar.fontSize=10.0;
	set scaleBar.isShown=true;
	set scaleBar.lineWidth=1.0;
	set scaleBar.scaleRange=0.0;
	set tipLabels.colorAttribute="User selection";
	set tipLabels.displayAttribute="Names";
	set tipLabels.fontName="Arial";
	set tipLabels.fontSize=10;
	set tipLabels.fontStyle=0;
	set tipLabels.isShown=true;
	set tipLabels.significantDigits=4;
	set trees.order=true;
	set trees.orderType="increasing";
	set trees.rooting=true;
	set trees.rootingType="User Selection";
	set trees.transform=false;
	set trees.transformType="cladogram";
end;
```
